# SARS-CoV-2 surveillance in Italy through phylogenomic inferences based on Hamming distances derived from functional annotations of SNPs, MNPs and InDels

**DOI:** 10.1101/2021.05.25.21257370

**Authors:** Adriano Di Pasquale, Nicolas Radomski, Iolanda Mangone, Paolo Calistri, Alessio Lorusso, Cesare Cammà

## Abstract

**Background:** Faced to the ongoing global pandemic of coronavirus disease, the ‘National Reference Centre for Whole Genome Sequencing of microbial pathogens: database and bioinformatic analysis’ (GENPAT) formally established at the ‘Istituto Zooprofilattico Sperimentale dell’Abruzzo e del Molise’ (IZSAM) in Teramo (Italy) supports the genomic surveillance of the SARS-CoV-2. In a context of SARS-CoV-2 surveillance needed proper and fast assessment of epidemiological clusters from large amount of samples, the present manuscript proposes a workflow for identifying accurately the PANGOLIN lineages of SARS-CoV-2 samples and building of discriminant minimum spanning trees (MST) bypassing the usual time consuming phylogenomic inferences based on multiple sequence alignment (MSA) and substitution model.

**Results:** GENPAT constituted two collections of SARS-CoV-2 samples. The samples of the first collection were isolated by IZSAM in the Abruzzo region (Italy), then shotgun sequenced and analyzed in GENPAT (n = 1 592), while those of the second collection were isolated from several Italian provinces and retrieved from the reference Global Initiative on Sharing All Influenza Data (GISAID) (n = 17 201). The main outcomes of the present study showed that (i) GENPAT and GISAID identified identical PANGOLIN lineages, (ii) the PANGOLIN lineages B.1.177 (i.e. historical in Italy) and B.1.1.7 (i.e. ‘UK variant’) are major concerns today in several Italian provinces, and the new MST-based method (iii) clusters most of the PANGOLIN lineages together, (iv) with a higher dicriminatory power than PANGOLIN, (v) and faster that the usual phylogenomic methods based on MSA and substitution model.

**Conclusions:** The shotgun sequencing efforts of Italian provinces, combined to a structured national system of metagenomics data management, provided support for surveillance SARS-CoV-2 in Italy. We recommend to infer phylogenomic relationships of SARS-CoV-2 variants through an accurate, discriminant and fast MST-based method bypassing the usual time consuming steps related to MSA and substitution model-based phylogenomic inference.

## Additional file 4 for "SARS-CoV-2 surveillance in Italy through phylogenomic inferences based on Hamming distances derived from functional annotations of SNPs, MNPs and InDels": SARS-CoV-2-Hamming-Additional-file-4-20210518.nwk

```
(2020.TE.33690.1.14:40,(2020.TE.26204.1.3:2,2020.TE.26204.1.4:0):5,(2020.TE.21400.1.8:1,((2021.TE.164627.1.90:3,2021.TE.164627.1.91:0):1,2021.TE.164627.1.80:0):32,(2021.TE.8600.1.14:3,2021.TE.8600.1.15:0):23,((2021.TE.176659.1.2:3,2021.TE.164627.1.60:2,(2021.TE.164627.1.49:6,2021.TE.171858.1.36:3,((2021.TE.130315.1.19:1,2021.TE.130315.1.123:1,(2021.TE.156116.1.27:2,2021.TE.103973.1.36:0):4,(2021.TE.148046.1.48:0,2021.TE.89065.1.25:0):0):1,2021.TE.171858.1.35:0):2,2021.TE.176659.1.95:0):1,(2021.TE.176659.1.10:2,(2021.TE.164627.1.59:0,2021.TE.176659.1.16:0,2021.TE.176659.1.7:0):0):1,(2021.TE.176659.1.5:1,2021.TE.176659.1.18:2,2021.TE.176659.1.13:0):1,2021.TE.176659.1.9:1,2021.TE.176659.1.15:1,2021.TE.176659.1.6:1,(2021.TE.176659.1.11:0,2021.TE.176659.1.12:0,2021.TE.176659.1.14:0,2021.TE.176659.1.17:0,2021.TE.176659.1.3:0,2021.TE.176659.1.4:0,2021.TE.176659.1.8:0):0):4,((((2021.TE.89065.1.78:2,2021.TE.148046.1.18:0):2,2021.TE.164627.1.52:1,2021.TE.164627.1.3:0):5,2021.TE.159054.1.7:1,2021.TE.159054.1.62:0):13,2021.TE.159054.1.88:0):2,2021.TE.159054.1.86:0):22,2021.TE.103973.1.10:20,2021.TE.159054.1.56:20,(2021.TE.156116.1.43:2,2021.TE.130315.1.15:0):20,((2021.TE.133061.1.7:7,(2021.TE.39828.1.3:1,(2021.TE.39828.1.2:0,2021.TE.39828.1.4:0):0):6,(2021.TE.104032.1.74:2,(2021.TE.104032.1.73:0,2021.TE.104032.1.77:0,2021.TE.104032.1.78:0):0):5,((2021.TE.164627.1.42:2,(2021.TE.171858.1.44:0,2021.TE.171858.1.45:0,2021.TE.171858.1.51:0,2021.TE.171858.1.52:0):0):9,(2021.TE.176659.1.57:6,2021.TE.159054.1.42:0):9,2021.TE.164627.1.33:0):4,(2021.TE.130315.1.32:0,2021.TE.130315.1.35:0,2021.TE.130315.1.36:0,2021.TE.89065.1.44:0):0):14,2021.TE.104032.1.71:0):20,(2021.TE.164627.1.48:6,2021.TE.159054.1.30:0):18,((((2021.TE.164627.1.95:2,(2021.TE.130315.1.120:0,2021.TE.164627.1.26:0):0):2,2021.TE.130315.1.95:2,2021.TE.156116.1.19:1,(2021.TE.164627.1.58:0,2021.TE.176659.1.30:0):0):4,2021.TE.159054.1.66:0):3,2021.TE.159054.1.18:0):17,(2021.TE.14917.1.38:2,2021.TE.14917.1.15:0):17,2020.TE.359601.1.34:17,2021.TE.159054.1.40:16,(2021.TE.63970.1.90:22,(2021.TE.29921.1.41:0,2021.TE.29921.1.44:0,2021.TE.68163.1.76:0):0):16,(((2021.TE.159054.1.2:1,(2021.TE.130315.1.106:0,2021.TE.156116.1.18:0):0):2,((2021.TE.104032.1.62:1,2021.TE.89065.1.43:0):1,2021.TE.51287.1.2:1,2021.TE.51339.1.2:0):1,(2021.TE.104032.1.45:0,2021.TE.130315.1.122:0,2021.TE.130315.1.82:0,2021.TE.133061.1.23:0,2021.TE.89065.1.41:0):0):5,2021.TE.156116.1.7:0):15,2021.TE.8600.1.67:15,(((2021.TE.14917.1.17:0,2021.TE.14917.1.18:0):12,(2021.TE.8600.1.31:9,2021.TE.8600.1.30:0):11,2021.TE.14917.1.61:11,((2021.TE.14917.1.78:2,2021.TE.130315.1.78:1,2021.TE.14917.1.81:0):5,2021.TE.8600.1.49:4,(2021.TE.29921.1.92:0,2021.TE.29921.1.93:0,2021.TE.29921.1.94:0):3,((2021.TE.156116.1.33:1,2021.TE.164627.1.37:3,2021.TE.176659.1.54:2,2021.TE.164627.1.35:2,2021.TE.89065.1.3:0):1,2021.TE.103973.1.34:1,(2021.TE.103973.1.35:0,2021.TE.130315.1.9:0,2021.TE.156116.1.21:0,2021.TE.164627.1.43:0,2021.TE.89065.1.77:0):0):11,(2021.TE.14917.1.58:0,2021.TE.8600.1.91:0):0):9,(2020.TE.359601.1.70:4,2020.TE.359601.1.18:0):5,((2020.TE.359601.1.61:1,2020.TE.367239.1.25:0):1,2021.TE.14917.1.73:1,(2021.TE.14917.1.59:0,2021.TE.14917.1.72:0,2021.TE.14917.1.74:0,2021.TE.14917.1.89:0):0):3,(2020.TE.359601.1.85:1,2020.TE.359601.1.60:1,(2020.TE.359601.1.90:0,2020.TE.359601.1.91:0,2020.TE.359601.1.92:0,2021.TE.14917.1.2:0):0):1,(((2021.TE.130315.1.67:1,2021.TE.130315.1.21:1,2021.TE.130315.1.54:1,(2021.TE.148046.1.75:0,2021.TE.156116.1.24:0):0):1,(((2021.TE.104032.1.70:1,(2021.TE.104032.1.68:0,2021.TE.104032.1.69:0,2021.TE.104032.1.80:0,2021.TE.130315.1.108:0,2021.TE.130315.1.127:0,2021.TE.130315.1.57:0,2021.TE.130315.1.58:0,2021.TE.130315.1.59:0,2021.TE.130315.1.61:0,2021.TE.133061.1.45:0,2021.TE.133061.1.46:0,2021.TE.133061.1.47:0,2021.TE.133061.1.48:0,2021.TE.148046.1.11:0,2021.TE.148046.1.14:0):0):1,2021.TE.148046.1.82:1,(2021.TE.133061.1.14:0,2021.TE.164627.1.77:0):0):1,2021.TE.103973.1.11:0):1,(2021.TE.103973.1.19:0,2021.TE.130315.1.121:0):0):2,2021.TE.14917.1.47:0):1,2021.TE.14917.1.50:1,((2021.TE.29921.1.96:3,(2021.TE.14917.1.55:0,2021.TE.8600.1.2:0):2,2021.TE.14917.1.67:0):11,2020.TE.359601.1.67:6,2020.TE.359601.1.43:0):12,(2020.TE.359601.1.93:0,2021.TE.14917.1.86:0,2021.TE.8600.1.41:0,2021.TE.8600.1.42:0):0):12,2020.TE.359601.1.15:11,((2021.TE.103973.1.26:2,(2021.TE.63970.1.65:0,2021.TE.63970.1.66:0,2021.TE.63970.1.67:0):0):7,(2021.TE.8600.1.38:1,2021.TE.8600.1.33:0):1,2020.TE.359601.1.39:1,(2020.TE.359601.1.36:0,2020.TE.359601.1.37:0):1,(2020.TE.359601.1.38:0,2020.TE.359601.1.41:0):0):9,(2021.TE.103973.1.12:1,2021.TE.63970.1.30:1,(2021.TE.103973.1.8:0,2021.TE.104032.1.15:0,2021.TE.104032.1.39:0,2021.TE.63970.1.28:0,2021.TE.63970.1.29:0,2021.TE.63970.1.31:0,2021.TE.63970.1.54:0,2021.TE.63970.1.55:0,2021.TE.63970.1.58:0,2021.TE.68163.1.50:0,2021.TE.70929.1.9:0,2021.TE.89065.1.15:0,2021.TE.89065.1.68:0):0):8,(2021.TE.8600.1.93:2,2020.TE.367239.1.5:0):7,2021.TE.8600.1.37:7,(((2021.TE.14917.1.12:0,2021.TE.8600.1.35:0):1,(2021.TE.14917.1.41:0,2021.TE.8600.1.29:0,2021.TE.8600.1.32:0,2021.TE.8600.1.34:0,2021.TE.8600.1.36:0):0):1,(2021.TE.14917.1.13:0,2021.TE.8600.1.86:0):0):6,((2021.TE.8600.1.95:1,(2021.TE.8600.1.85:1,2021.TE.8600.1.52:0):1,(2021.TE.8600.1.50:0,2021.TE.8600.1.51:0):0):1,2021.TE.8600.1.79:0):6,2020.TE.359601.1.77:6,((2020.TE.359601.1.49:0,2020.TE.359601.1.73:0):5,2021.TE.8600.1.89:1,2021.TE.8600.1.90:0):6,2020.TE.359601.1.27:5,(2021.TE.8600.1.27:2,2021.TE.14917.1.35:0):4,2020.TE.359601.1.79:4,2021.TE.89065.1.23:4,(2021.TE.8600.1.13:8,(2021.TE.8600.1.21:1,2021.TE.8600.1.66:0):6,2021.TE.14917.1.16:0):4,2021.TE.14917.1.79:3,((2021.TE.171858.1.5:1,2021.TE.148046.1.19:0):3,(2021.TE.130315.1.128:2,2021.TE.159054.1.37:4,2021.TE.89065.1.79:0):2,((2021.TE.130315.1.103:2,2021.TE.130315.1.84:0):1,(2021.TE.148046.1.34:0,2021.TE.89065.1.2:0):0):1,(2021.TE.171858.1.15:1,2021.TE.171858.1.16:1,2021.TE.171858.1.32:0):6,2021.TE.29921.1.95:0):3,2020.TE.359601.1.78:3,(2020.TE.359601.1.42:0,2021.TE.8600.1.28:0):3,(2021.TE.14917.1.92:1,2021.TE.14917.1.93:1,(2021.TE.14917.1.29:0,2021.TE.14917.1.30:0,2021.TE.14917.1.66:0,2021.TE.14917.1.68:0):0):3,((2020.TE.367239.1.10:1,(2020.TE.359601.1.5:0,2021.TE.14917.1.4:0,2021.TE.8600.1.59:0,2021.TE.8600.1.60:0):0):2,(2021.TE.8600.1.96:1,2021.TE.8600.1.7:1,2021.TE.8600.1.48:2,2021.TE.8600.1.6:0):1,2020.TE.359601.1.84:1,(2020.TE.359601.1.7:0,2021.TE.14917.1.69:0):1,2021.TE.14917.1.33:1,2020.TE.359601.1.4:0):2,(2020.TE.359601.1.74:0,2021.TE.14917.1.11:0,2021.TE.8600.1.23:0,2021.TE.8600.1.24:0):2,2020.TE.359601.1.58:2,2020.TE.359601.1.66:2,(2021.TE.8600.1.87:3,(2021.TE.8600.1.62:0,2021.TE.8600.1.83:0):0):2,2021.TE.8600.1.20:2,((2021.TE.8600.1.82:2,(2020.TE.359601.1.83:0,2021.TE.8600.1.53:0):0):1,(2020.TE.359601.1.6:0,2021.TE.14917.1.37:0,2021.TE.8600.1.47:0):0):2,(2021.TE.8600.1.88:1,2021.TE.8600.1.3:0):2,(2020.TE.359601.1.31:1,2020.TE.359601.1.33:1,(2021.TE.68163.1.90:1,(2021.TE.68163.1.88:0,2021.TE.68163.1.89:0,2021.TE.68163.1.91:0,2021.TE.68163.1.92:0,2021.TE.68163.1.93:0):0):4,(2020.TE.359601.1.28:0,2020.TE.359601.1.29:0,2020.TE.359601.1.30:0,2020.TE.359601.1.32:0,2020.TE.359601.1.35:0):0):1,2021.TE.14917.1.51:1,2021.TE.8600.1.94:1,2020.TE.359601.1.59:0):14,2021.TE.159054.1.68:14,((2020.TE.359601.1.8:1,2020.TE.367239.1.11:0):1,2021.TE.8600.1.4:0):13,2020.TE.33690.1.8:13,((2021.TE.130315.1.90:1,2021.TE.148046.1.6:0):6,2021.TE.159054.1.22:3,(2021.TE.148046.1.74:0,2021.TE.156116.1.13:0):3,2021.TE.164627.1.66:0):12,2020.TE.33690.1.12:10,2020.TE.33690.1.7:7,((2021.TE.29921.1.91:9,(2020.TE.359601.1.20:2,2020.TE.359601.1.16:0):3,(2021.TE.103973.1.44:0,2021.TE.103973.1.45:0):3,(2021.TE.14917.1.32:1,2021.TE.14917.1.39:1,2021.TE.164627.1.7:4,2021.TE.8600.1.81:0):2,((2021.TE.89065.1.80:3,2021.TE.8600.1.58:0):1,2020.TE.359601.1.3:1,2021.TE.14917.1.34:0):2,(2020.TE.359601.1.13:0,2021.TE.8600.1.57:0):2,2020.TE.359601.1.71:2,2020.TE.359601.1.75:2,(2021.TE.14917.1.62:0,2021.TE.14917.1.63:0):2,2020.TE.359601.1.47:2,(2020.TE.359601.1.19:0,2020.TE.359601.1.50:0,2021.TE.8600.1.22:0):2,(2021.TE.8600.1.61:0,2021.TE.8600.1.8:0):2,2021.TE.8600.1.12:2,(((2021.TE.148046.1.67:1,2021.TE.164627.1.81:1,(2021.TE.159054.1.17:3,2021.TE.164627.1.12:3,(2021.TE.164627.1.17:0,2021.TE.164627.1.76:0):0):2,2021.TE.156116.1.59:2,2021.TE.148046.1.72:2,(2021.TE.104032.1.76:0,2021.TE.130315.1.111:0,2021.TE.130315.1.63:0,2021.TE.133061.1.5:0,2021.TE.156116.1.8:0):0):1,2021.TE.89065.1.42:0):3,(2020.TE.359601.1.12:0,2020.TE.359601.1.14:0,2020.TE.359601.1.45:0,2021.TE.8600.1.80:0):0):1,(2020.TE.359601.1.64:0,2020.TE.359601.1.65:0):1,(2021.TE.8600.1.18:1,2021.TE.8600.1.84:0):11,2020.TE.359601.1.46:0):10,2021.TE.159054.1.76:0):7,((2020.TE.359601.1.25:5,2020.TE.359601.1.23:5,((2021.TE.159054.1.39:3,2021.TE.133061.1.20:1,2021.TE.130315.1.104:0):3,2021.TE.14917.1.56:0):4,(2021.TE.104032.1.17:2,(2021.TE.104032.1.18:0,2021.TE.130315.1.133:0,2021.TE.130315.1.48:0,2021.TE.150747.2.60:0):0):4,((2021.TE.148046.1.5:3,2021.TE.130315.1.88:1,2021.TE.130315.1.27:1,2021.TE.156116.1.55:1,(2021.TE.104032.1.20:0,2021.TE.104032.1.46:0,2021.TE.130315.1.130:0,2021.TE.130315.1.26:0,2021.TE.148046.1.4:0):0):3,2021.TE.133061.1.8:3,(2021.TE.104032.1.41:1,2021.TE.104032.1.44:0):2,2021.TE.104032.1.19:2,2021.TE.130315.1.33:1,2021.TE.130315.1.124:1,(2020.TE.359601.1.40:0,2020.TE.359601.1.86:0,2020.TE.359601.1.87:0,2021.TE.14917.1.70:0,2021.TE.14917.1.71:0,2021.TE.8600.1.44:0,2021.TE.8600.1.45:0,2021.TE.89065.1.24:0):0):3,((((2021.TE.29921.1.90:1,2021.TE.14917.1.9:0):1,2021.TE.8600.1.92:0):2,2020.TE.367239.1.4:0):1,2021.TE.14917.1.57:1,2021.TE.8600.1.40:1,(2021.TE.14917.1.10:0,2021.TE.14917.1.14:0,2021.TE.14917.1.20:0,2021.TE.8600.1.39:0):0):3,(2020.TE.367239.1.3:1,(2020.TE.359601.1.48:0,2020.TE.359601.1.72:0,2021.TE.14917.1.19:0):0):3,2020.TE.359601.1.63:3,2021.TE.176659.1.33:3,2021.TE.8600.1.25:2,((2021.TE.14917.1.75:0,2021.TE.8600.1.70:0,2021.TE.8600.1.72:0,2021.TE.8600.1.73:0,2021.TE.8600.1.74:0):1,2021.TE.14917.1.85:1,2020.TE.359601.1.95:5,(2021.TE.8600.1.71:0,2021.TE.8600.1.75:0,2021.TE.8600.1.76:0,2021.TE.8600.1.77:0):0):1,2020.TE.367239.1.24:1,2020.TE.359601.1.62:1,(2020.TE.359601.1.89:6,2021.TE.14917.1.40:0):9,2021.TE.164627.1.65:7,(2021.TE.14917.1.64:0,2021.TE.14917.1.65:0,2021.TE.8600.1.10:0):6,(2021.TE.130315.1.116:0,2021.TE.130315.1.76:0):0):6,2021.TE.156116.1.49:0):6,2020.TE.33690.1.9:5,2020.TE.108217.1.7:5,2021.TE.104032.1.72:4,(2021.TE.14917.1.87:9,2021.TE.14917.1.31:0):3,((2020.TE.21400.1.19:1,((2021.TE.18602.1.10:1,2021.TE.104032.1.79:1,(2021.TE.29921.1.7:0,2021.TE.70929.1.18:0):0):2,(2021.TE.63970.1.22:0,2021.TE.89065.1.13:0):1,2021.TE.63970.1.25:1,2021.TE.68163.1.20:0):4,2021.TE.148046.1.2:2,(2020.TE.72773.1.16:0,2020.TE.72773.1.19:0):0):1,2020.TE.72773.1.12:3,(2020.TE.72773.1.15:0,2020.TE.72773.1.17:0):0):2,(2020.TE.84877.1.9:4,2020.TE.6021.1.8:3,2020.TE.9044.1.10:0):2,(2021.TE.148046.1.43:1,2020.TE.72773.1.8:1,2020.TE.26204.1.10:1,2020.TE.84877.1.7:1,2020.TE.21400.1.11:1,2020.TE.26204.1.12:1,(2021.TE.89065.1.20:8,2021.TE.89065.1.8:7,(2021.TE.159054.1.90:16,2021.TE.164627.1.40:11,(((2021.TE.164627.1.10:1,2021.TE.164627.1.51:1,(2021.TE.164627.1.93:0,2021.TE.176659.1.51:0):0):1,(2021.TE.159054.1.28:0,2021.TE.164627.1.92:0):0):4,2021.TE.130315.1.40:1,2021.TE.133061.1.36:1,(2021.TE.130315.1.105:0,2021.TE.130315.1.44:0,2021.TE.130315.1.46:0,2021.TE.133061.1.32:0,2021.TE.148046.1.38:0,2021.TE.156116.1.44:0,2021.TE.156116.1.60:0):0):10,((2021.TE.159054.1.46:2,2021.TE.159054.1.20:0):5,2021.TE.133061.1.30:1,2021.TE.156116.1.23:1,(2021.TE.104032.1.23:0,2021.TE.104032.1.56:0,2021.TE.130315.1.56:0,2021.TE.89065.1.51:0):0):10,2021.TE.103973.1.41:9,(2021.TE.148046.1.50:0,2021.TE.148046.1.63:0,2021.TE.148046.1.65:0):8,2021.TE.130315.1.53:8,2021.TE.156116.1.42:8,((2021.TE.164627.1.5:0,2021.TE.171858.1.17:0):5,(2021.TE.148046.1.70:3,2021.TE.148046.1.71:0):1,(2021.TE.130315.1.22:0,2021.TE.130315.1.73:0):0):8,2021.TE.130315.1.2:8,2021.TE.63970.1.13:7,2021.TE.133061.1.35:7,(((2021.TE.171858.1.21:0,2021.TE.176659.1.88:0):1,(2021.TE.176659.1.77:0,2021.TE.176659.1.80:0):0):4,2021.TE.148046.1.55:0):7,(((2021.TE.176659.1.35:0,2021.TE.176659.1.44:0):4,(2021.TE.176659.1.81:1,2021.TE.176659.1.36:0):4,2021.TE.159054.1.54:0):6,2021.TE.130315.1.68:0):7,(2021.TE.130315.1.66:5,2021.TE.156116.1.22:0):7,(2021.TE.133061.1.44:1,2021.TE.130315.1.30:0):7,(2021.TE.159054.1.51:6,2021.TE.156116.1.46:0):7,(((2021.TE.164627.1.4:3,2021.TE.159054.1.26:0):2,2021.TE.159054.1.6:0):6,(2021.TE.130315.1.25:0,2021.TE.130315.1.38:0,2021.TE.130315.1.62:0,2021.TE.130315.1.74:0):4,2021.TE.156116.1.37:1,(2021.TE.133061.1.40:0,2021.TE.148046.1.20:0,2021.TE.148046.1.24:0,2021.TE.148046.1.25:0):0):7,((2021.TE.176659.1.26:2,2021.TE.171858.1.11:1,2021.TE.176659.1.25:1,(2021.TE.164627.1.73:0,2021.TE.176659.1.32:0):0):7,(2021.TE.176659.1.79:1,2021.TE.176659.1.78:1,2021.TE.176659.1.50:0):7,(2021.TE.176659.1.74:4,2021.TE.159054.1.73:0):7,2021.TE.171858.1.73:7,2021.TE.176659.1.62:7,2021.TE.176659.1.73:7,(2021.TE.159054.1.10:0,2021.TE.164627.1.14:0):7,(((2021.TE.164627.1.11:0,2021.TE.171858.1.4:0,2021.TE.171858.1.7:0):2,2021.TE.171858.1.29:2,2021.TE.164627.1.69:1,2021.TE.164627.1.27:1,2021.TE.164627.1.2:0):3,2021.TE.159054.1.47:1,2021.TE.159054.1.35:0):6,(2021.TE.164627.1.31:5,2021.TE.176659.1.20:1,2021.TE.171858.1.62:0):6,(((2021.TE.176659.1.55:0,2021.TE.176659.1.56:0):3,2021.TE.130315.1.52:6,2021.TE.159054.1.16:0):5,2021.TE.171858.1.2:0):6,2021.TE.164627.1.38:6,2021.TE.164627.1.61:5,(2021.TE.159054.1.74:1,2021.TE.171858.1.25:0):5,(((2021.TE.171858.1.80:1,2021.TE.164627.1.71:0):1,(2021.TE.164627.1.68:0,2021.TE.164627.1.8:0):0):1,2021.TE.164627.1.16:0):5,2021.TE.176659.1.59:5,2021.TE.159054.1.44:4,2021.TE.176659.1.61:4,(((2021.TE.70929.1.41:0,2021.TE.70929.1.47:0):2,(2021.TE.130315.1.71:0,2021.TE.156116.1.26:0):1,2021.TE.156116.1.36:1,2021.TE.103973.1.9:1,2021.TE.68163.1.75:1,2021.TE.70929.1.48:1,2021.TE.148046.1.46:1,(2021.TE.148046.1.77:0,2021.TE.148046.1.78:0):3,(2021.TE.103973.1.22:0,2021.TE.104032.1.8:0,2021.TE.156116.1.58:0,2021.TE.68163.1.19:0,2021.TE.70929.1.23:0,2021.TE.70929.1.28:0,2021.TE.70929.1.35:0,2021.TE.70929.1.45:0,2021.TE.70929.1.49:0,2021.TE.89065.1.33:0,2021.TE.89065.1.36:0):0):2,2021.TE.70929.1.50:0):4,(2021.TE.176659.1.22:1,2021.TE.159054.1.61:1,2021.TE.171858.1.61:0):4,(2021.TE.171858.1.6:1,(2021.TE.159054.1.77:2,2021.TE.159054.1.83:0):1,(2021.TE.176659.1.91:2,2021.TE.164627.1.72:0):1,2021.TE.164627.1.15:1,(2021.TE.171858.1.13:0,2021.TE.171858.1.9:0):0):3,((2021.TE.176659.1.64:0,2021.TE.176659.1.65:0):3,2021.TE.159054.1.38:2,2021.TE.176659.1.23:1,2021.TE.164627.1.70:0):3,(((2021.TE.171858.1.79:1,2021.TE.176659.1.83:0):1,2021.TE.159054.1.9:0):1,(2021.TE.171858.1.40:0,2021.TE.176659.1.68:0):0):3,((2021.TE.171858.1.37:1,(2021.TE.171858.1.30:0,2021.TE.171858.1.31:0):0):2,2021.TE.159054.1.27:1,2021.TE.164627.1.19:0):3,(2021.TE.171858.1.8:1,2021.TE.176659.1.24:3,2021.TE.176659.1.92:0):2,(2021.TE.176659.1.84:7,2021.TE.176659.1.94:7,2021.TE.171858.1.84:6,2021.TE.171858.1.39:5,2021.TE.176659.1.75:4,(2021.TE.164627.1.44:2,2021.TE.164627.1.25:0):3,(2021.TE.164627.1.28:10,2021.TE.171858.1.48:8,2021.TE.176659.1.86:8,(2021.TE.171858.1.46:4,2021.TE.171858.1.47:3,2021.TE.176659.1.41:2,2021.TE.171858.1.50:2,2021.TE.164627.1.24:0):7,(2021.TE.164627.1.47:0,2021.TE.171858.1.38:0):7,2021.TE.159054.1.65:5,2021.TE.176659.1.63:3,2021.TE.159054.1.55:2,2021.TE.176659.1.37:2,2021.TE.159054.1.3:2,2021.TE.164627.1.75:2,2021.TE.171858.1.18:2,2021.TE.171858.1.60:0):2,(2021.TE.171858.1.14:0,2021.TE.176659.1.28:0):0):1,2021.TE.159054.1.41:10,(2021.TE.164627.1.67:0,2021.TE.171858.1.10:0,2021.TE.176659.1.69:0):0):7,2021.TE.104032.1.10:6,(2021.TE.103973.1.23:3,2021.TE.89065.1.46:2,((2021.TE.130315.1.49:1,2021.TE.130315.1.113:1,2021.TE.103973.1.25:1,(((((2021.TE.159054.1.49:3,2021.TE.159054.1.53:0):1,2021.TE.159054.1.93:0):1,2021.TE.159054.1.50:0):1,2021.TE.171858.1.56:0):1,2021.TE.176659.1.42:1,(2021.TE.176659.1.43:0,2021.TE.176659.1.71:0):0):4,2021.TE.130315.1.94:2,(2021.TE.103973.1.24:0,2021.TE.130315.1.102:0,2021.TE.130315.1.17:0,2021.TE.148046.1.52:0,2021.TE.148046.1.60:0,2021.TE.148046.1.64:0,2021.TE.156116.1.20:0,2021.TE.156116.1.45:0,2021.TE.156116.1.53:0):0):1,(2021.TE.130315.1.100:0,2021.TE.130315.1.51:0,2021.TE.156116.1.47:0):1,(2021.TE.103973.1.7:0,2021.TE.130315.1.23:0,2021.TE.130315.1.50:0,2021.TE.130315.1.99:0,2021.TE.156116.1.48:0):0):2,2021.TE.89065.1.59:2,((2021.TE.68163.1.62:2,2021.TE.68163.1.43:0):1,2021.TE.68163.1.42:0):1,(2021.TE.130315.1.134:2,(2021.TE.103973.1.20:0,2021.TE.104032.1.22:0,2021.TE.130315.1.18:0):0):1,(2021.TE.68163.1.16:0,2021.TE.68163.1.63:0):1,(2021.TE.164627.1.46:2,(2021.TE.171858.1.63:0,2021.TE.171858.1.78:0):1,2021.TE.164627.1.50:0):8,((2021.TE.171858.1.41:0,2021.TE.176659.1.47:0):1,2021.TE.176659.1.40:0):8,(2021.TE.171858.1.19:5,(2021.TE.159054.1.4:4,2021.TE.159054.1.19:0):3,2021.TE.159054.1.31:0):6,(2021.TE.103973.1.27:0,2021.TE.104032.1.5:0,2021.TE.104032.1.65:0,2021.TE.68163.1.6:0,2021.TE.70929.1.42:0):0):6,2021.TE.63970.1.86:6,(2021.TE.148046.1.27:3,(2021.TE.130315.1.112:0,2021.TE.148046.1.62:0):2,((2021.TE.176659.1.34:2,((2021.TE.171858.1.81:0,2021.TE.176659.1.87:0):1,2021.TE.159054.1.52:1,2021.TE.171858.1.82:0):4,2021.TE.164627.1.36:3,2021.TE.164627.1.34:0):2,2021.TE.164627.1.41:0):6,2021.TE.130315.1.37:0):6,2021.TE.156116.1.2:6,2021.TE.103973.1.4:5,(2021.TE.148046.1.73:0,2021.TE.148046.1.76:0):5,(2021.TE.130315.1.93:5,2021.TE.130315.1.72:0):5,(2021.TE.130315.1.14:3,(2021.TE.133061.1.15:0,2021.TE.133061.1.39:0,2021.TE.156116.1.12:0):0):5,2021.TE.68163.1.60:5,2021.TE.103973.1.32:5,2021.TE.63970.1.16:5,2021.TE.63970.1.70:5,(2021.TE.148046.1.26:0,2021.TE.148046.1.40:0):4,(((((2021.TE.156116.1.6:1,2021.TE.148046.1.35:0):1,2021.TE.130315.1.119:1,2021.TE.148046.1.33:2,(2021.TE.130315.1.86:0,2021.TE.148046.1.32:0,2021.TE.156116.1.11:0):0):1,2021.TE.133061.1.2:1,2021.TE.130315.1.11:1,(2021.TE.130315.1.28:1,2021.TE.89065.1.50:0):1,2021.TE.133061.1.28:1,2021.TE.156116.1.34:4,(2021.TE.104032.1.14:0,2021.TE.104032.1.16:0,2021.TE.130315.1.13:0,2021.TE.133061.1.18:0,2021.TE.133061.1.34:0,2021.TE.89065.1.67:0):0):1,2021.TE.63970.1.59:4,(2021.TE.130315.1.75:0,2021.TE.89065.1.74:0):4,2021.TE.133061.1.25:4,2021.TE.104032.1.57:0):2,(((2021.TE.156116.1.16:1,(2021.TE.159054.1.89:2,(2021.TE.159054.1.67:2,(2021.TE.171858.1.64:2,2021.TE.171858.1.83:0):2,(2021.TE.159054.1.21:0,2021.TE.159054.1.48:0):0):1,(2021.TE.159054.1.25:0,2021.TE.159054.1.29:0):0):7,(2021.TE.148046.1.58:0,2021.TE.148046.1.59:0,2021.TE.89065.1.57:0):0):1,2021.TE.130315.1.20:1,(2021.TE.68163.1.2:0,2021.TE.68163.1.49:0,2021.TE.70929.1.6:0):0):1,2021.TE.68163.1.61:1,2021.TE.68163.1.39:1,2021.TE.63970.1.88:0):2,(2021.TE.68163.1.46:1,2021.TE.68163.1.15:0):1,(2021.TE.130315.1.115:2,2021.TE.104032.1.6:0):1,(2021.TE.130315.1.12:0,2021.TE.130315.1.129:0,2021.TE.130315.1.39:0,2021.TE.130315.1.45:0,2021.TE.130315.1.87:0,2021.TE.130315.1.91:0,2021.TE.133061.1.27:0,2021.TE.148046.1.17:0,2021.TE.148046.1.37:0,2021.TE.148046.1.9:0):1,2021.TE.104032.1.55:1,2021.TE.156116.1.4:4,(2021.TE.70929.1.44:2,(2021.TE.148046.1.36:1,2021.TE.133061.1.16:0):1,2021.TE.89065.1.72:1,2021.TE.133061.1.42:1,2021.TE.148046.1.80:6,(2021.TE.156116.1.9:1,2021.TE.148046.1.29:0):5,2021.TE.130315.1.125:4,2021.TE.89065.1.58:4,2021.TE.70929.1.46:0):3,((2021.TE.68163.1.4:1,2021.TE.68163.1.58:0):1,(2021.TE.63970.1.62:0,2021.TE.63970.1.63:0):1,2021.TE.148046.1.39:6,(2021.TE.130315.1.107:0,2021.TE.63970.1.35:0,2021.TE.63970.1.36:0,2021.TE.63970.1.5:0,2021.TE.63970.1.6:0,2021.TE.68163.1.3:0):0):3,(2021.TE.18602.1.35:2,2021.TE.18602.1.36:0):3,2021.TE.68163.1.41:3,2021.TE.68163.1.7:3,(2021.TE.103973.1.38:0,2021.TE.130315.1.31:0,2021.TE.130315.1.98:0,2021.TE.68163.1.13:0,2021.TE.68163.1.72:0,2021.TE.68163.1.83:0):0):3,(((2021.TE.89065.1.28:1,((2021.TE.159054.1.24:3,2021.TE.159054.1.57:1,(2021.TE.159054.1.58:0,2021.TE.159054.1.64:0):0):3,(2021.TE.171858.1.20:6,(2021.TE.171858.1.76:0,2021.TE.171858.1.77:0):5,2021.TE.171858.1.69:3,2021.TE.164627.1.39:0):1,(2021.TE.159054.1.12:1,2021.TE.164627.1.79:0):5,2021.TE.164627.1.32:0):4,2021.TE.130315.1.69:0):1,2021.TE.104032.1.66:0):2,2021.TE.70929.1.25:2,2021.TE.148046.1.56:2,(2021.TE.70929.1.27:0,2021.TE.70929.1.31:0):2,(2021.TE.103973.1.21:0,2021.TE.104032.1.51:0):2,(2021.TE.89065.1.11:1,2021.TE.89065.1.61:1,2021.TE.156116.1.50:1,2021.TE.156116.1.56:0):1,2021.TE.104032.1.30:1,2021.TE.68163.1.21:1,2021.TE.148046.1.57:1,(2021.TE.68163.1.34:0,2021.TE.68163.1.52:0):1,2021.TE.130315.1.101:1,(2021.TE.104032.1.12:0,2021.TE.104032.1.33:0,2021.TE.104032.1.34:0,2021.TE.68163.1.69:0,2021.TE.68163.1.71:0,2021.TE.68163.1.79:0,2021.TE.70929.1.32:0):0):3,(2021.TE.18602.1.12:1,2021.TE.14917.1.53:1,(2021.TE.14917.1.52:0,2021.TE.18602.1.21:0):0):3,((2021.TE.156116.1.41:1,(2021.TE.103973.1.13:0,2021.TE.103973.1.15:0,2021.TE.156116.1.14:0,2021.TE.89065.1.53:0):0):1,((2021.TE.130315.1.96:0,2021.TE.148046.1.30:0):1,2021.TE.130315.1.34:0):1,(2021.TE.63970.1.73:0,2021.TE.68163.1.29:0,2021.TE.68163.1.51:0,2021.TE.68163.1.70:0,2021.TE.68163.1.73:0,2021.TE.68163.1.9:0):0):3,2021.TE.68163.1.47:3,(2021.TE.156116.1.10:0,2021.TE.156116.1.61:0):2,2021.TE.68163.1.28:2,2021.TE.68163.1.80:2,2021.TE.113415.1.2:2,2021.TE.68163.1.66:2,(((2021.TE.89065.1.22:1,2021.TE.89065.1.31:1,(2021.TE.89065.1.16:0,2021.TE.89065.1.17:0,2021.TE.89065.1.18:0):0):1,(2021.TE.133061.1.19:1,((2021.TE.103973.1.37:1,2021.TE.156116.1.17:3,2021.TE.104032.1.11:0):1,2021.TE.156116.1.51:2,(2021.TE.89065.1.12:0,2021.TE.89065.1.14:0):0):2,(2021.TE.104032.1.50:0,2021.TE.148046.1.54:0):0):1,(2021.TE.104032.1.63:4,2021.TE.148046.1.69:3,2021.TE.148046.1.12:0):1,(2021.TE.156116.1.5:1,2021.TE.156116.1.54:2,2021.TE.103973.1.14:0):1,(2021.TE.89065.1.21:0,2021.TE.89065.1.81:0):1,2021.TE.148046.1.31:1,(2021.TE.130315.1.80:1,2021.TE.133061.1.41:0):1,(2021.TE.104032.1.37:2,(2021.TE.130315.1.8:0,2021.TE.70929.1.40:0,2021.TE.89065.1.62:0):0):1,2021.TE.89065.1.55:1,(2021.TE.133061.1.37:0,2021.TE.156116.1.35:0,2021.TE.156116.1.57:0,2021.TE.156116.1.63:0,2021.TE.156116.1.64:0,2021.TE.156116.1.68:0):1,2021.TE.133061.1.10:1,2021.TE.133061.1.38:1,2021.TE.133061.1.9:1,2021.TE.89065.1.63:3,(2021.TE.89065.1.7:1,2021.TE.70929.1.5:0):2,2021.TE.104032.1.31:2,(2021.TE.68163.1.18:0,2021.TE.68163.1.55:0,2021.TE.68163.1.56:0,2021.TE.70929.1.10:0,2021.TE.70929.1.11:0,2021.TE.70929.1.38:0,2021.TE.70929.1.39:0):2,2021.TE.104032.1.42:2,2021.TE.104032.1.32:2,(2021.TE.103973.1.16:0,2021.TE.104032.1.38:0,2021.TE.104032.1.40:0,2021.TE.104032.1.43:0,2021.TE.104032.1.48:0,2021.TE.104032.1.54:0,2021.TE.130315.1.118:0,2021.TE.130315.1.6:0,2021.TE.130315.1.79:0,2021.TE.130315.1.81:0,2021.TE.130315.1.97:0,2021.TE.133061.1.11:0,2021.TE.133061.1.3:0,2021.TE.133061.1.43:0,2021.TE.148046.1.66:0,2021.TE.63970.1.56:0,2021.TE.63970.1.85:0,2021.TE.68163.1.59:0,2021.TE.68163.1.74:0,2021.TE.68163.1.81:0,2021.TE.70929.1.21:0,2021.TE.70929.1.3:0,2021.TE.70929.1.30:0,2021.TE.70929.1.36:0,2021.TE.70929.1.4:0,2021.TE.89065.1.70:0,2021.TE.89065.1.73:0):0):1,((2021.TE.89065.1.37:0,2021.TE.89065.1.38:0):1,2021.TE.29921.1.37:1,2021.TE.89065.1.26:1,(2021.TE.89065.1.30:0,2021.TE.89065.1.4:0,2021.TE.89065.1.48:0,2021.TE.89065.1.6:0):1,2021.TE.156116.1.15:1,2021.TE.18602.1.20:1,(2021.TE.14917.1.76:0,2021.TE.14917.1.77:0,2021.TE.18602.1.17:0,2021.TE.18602.1.19:0):0):1,((((2021.TE.133061.1.29:1,2021.TE.156116.1.31:1,(2021.TE.130315.1.92:0,2021.TE.133061.1.22:0,2021.TE.148046.1.3:0,2021.TE.148046.1.7:0,2021.TE.148046.1.8:0):0):1,2021.TE.148046.1.16:1,(2021.TE.130315.1.131:0,2021.TE.133061.1.33:0):0):1,(2021.TE.103973.1.5:0,2021.TE.104032.1.58:0):1,(2021.TE.133061.1.21:0,2021.TE.148046.1.15:0):1,(2021.TE.103973.1.18:0,2021.TE.103973.1.31:0):1,(2021.TE.104032.1.52:0,2021.TE.130315.1.4:0):1,2021.TE.103973.1.28:2,2021.TE.148046.1.10:2,(2021.TE.103973.1.29:0,2021.TE.103973.1.30:0,2021.TE.103973.1.6:0,2021.TE.104032.1.36:0,2021.TE.104032.1.53:0,2021.TE.130315.1.132:0,2021.TE.130315.1.43:0,2021.TE.89065.1.39:0,2021.TE.89065.1.71:0):0):1,2021.TE.89065.1.40:1,(2021.TE.156116.1.29:1,(2021.TE.133061.1.13:0,2021.TE.148046.1.61:0):2,2021.TE.156116.1.38:0):1,2021.TE.130315.1.3:1,2021.TE.104032.1.27:1,2021.TE.89065.1.52:1,2021.TE.130315.1.64:1,2021.TE.89065.1.10:2,(2021.TE.104032.1.13:0,2021.TE.70929.1.29:0,2021.TE.89065.1.19:0,2021.TE.89065.1.69:0,2021.TE.89065.1.75:0,2021.TE.89065.1.76:0):0):1,((2021.TE.68163.1.85:1,2021.TE.68163.1.17:0):1,2021.TE.63970.1.81:1,((2021.TE.68163.1.35:0,2021.TE.68163.1.77:0,2021.TE.68163.1.78:0):1,2021.TE.130315.1.7:2,(2021.TE.68163.1.5:0,2021.TE.70929.1.16:0):0):1,(2021.TE.63970.1.60:1,2021.TE.63970.1.24:0):1,(2021.TE.104032.1.47:0,2021.TE.68163.1.67:0,2021.TE.68163.1.8:0,2021.TE.89065.1.56:0):1,2021.TE.68163.1.26:1,2021.TE.68163.1.25:1,2021.TE.70929.1.54:1,2021.TE.63970.1.17:1,(2021.TE.70929.1.12:1,2021.TE.63970.1.64:0):2,(2021.TE.63970.1.14:0,2021.TE.63970.1.20:0,2021.TE.63970.1.21:0,2021.TE.63970.1.23:0,2021.TE.63970.1.26:0,2021.TE.63970.1.27:0,2021.TE.63970.1.33:0,2021.TE.63970.1.34:0,2021.TE.63970.1.41:0,2021.TE.63970.1.42:0,2021.TE.63970.1.44:0,2021.TE.63970.1.49:0,2021.TE.63970.1.50:0,2021.TE.63970.1.51:0,2021.TE.63970.1.52:0,2021.TE.63970.1.69:0,2021.TE.63970.1.7:0,2021.TE.63970.1.76:0,2021.TE.63970.1.77:0,2021.TE.63970.1.78:0,2021.TE.63970.1.80:0,2021.TE.63970.1.87:0,2021.TE.63970.1.91:0,2021.TE.70929.1.24:0,2021.TE.70929.1.7:0,2021.TE.70929.1.8:0):0):1,((2021.TE.130315.1.114:1,2021.TE.156116.1.39:2,(2021.TE.133061.1.12:0,2021.TE.133061.1.4:0,2021.TE.148046.1.22:0,2021.TE.148046.1.41:0,2021.TE.148046.1.42:0):0):1,((2021.TE.89065.1.34:1,2021.TE.89065.1.64:0):1,2021.TE.89065.1.9:0):1,2021.TE.156116.1.30:1,2021.TE.68163.1.44:1,2021.TE.104032.1.26:1,2021.TE.104032.1.3:1,(2021.TE.104032.1.25:0,2021.TE.130315.1.126:0,2021.TE.63970.1.15:0,2021.TE.63970.1.45:0,2021.TE.63970.1.46:0,2021.TE.63970.1.47:0,2021.TE.63970.1.75:0,2021.TE.63970.1.89:0,2021.TE.68163.1.10:0,2021.TE.68163.1.14:0,2021.TE.68163.1.30:0,2021.TE.68163.1.32:0,2021.TE.70929.1.2:0):0):1,((2021.TE.148046.1.79:2,(2021.TE.148046.1.47:0,2021.TE.148046.1.49:0,2021.TE.148046.1.51:0,2021.TE.156116.1.25:0,2021.TE.156116.1.66:0):0):1,2021.TE.130315.1.83:1,2021.TE.104032.1.28:1,(2021.TE.103973.1.17:0,2021.TE.104032.1.59:0,2021.TE.130315.1.117:0,2021.TE.68163.1.40:0,2021.TE.68163.1.82:0,2021.TE.70929.1.20:0,2021.TE.70929.1.55:0):0):1,(2021.TE.156116.1.28:2,2021.TE.156116.1.67:0):1,(2021.TE.89065.1.47:1,2021.TE.70929.1.33:4,(2021.TE.104032.1.4:0,2021.TE.68163.1.23:0,2021.TE.68163.1.48:0,2021.TE.70929.1.14:0,2021.TE.70929.1.15:0,2021.TE.70929.1.34:0,2021.TE.70929.1.52:0,2021.TE.70929.1.53:0,2021.TE.89065.1.29:0,2021.TE.89065.1.49:0,2021.TE.89065.1.5:0):0):1,(2021.TE.103973.1.40:1,2021.TE.89065.1.66:3,(2021.TE.68163.1.11:0,2021.TE.68163.1.27:0,2021.TE.70929.1.37:0):0):1,(2021.TE.148046.1.44:1,(2021.TE.133061.1.49:0,2021.TE.156116.1.62:0,2021.TE.156116.1.65:0):0):1,2021.TE.156116.1.52:1,2021.TE.89065.1.60:1,(2021.TE.148046.1.21:0,2021.TE.156116.1.40:0):1,2021.TE.104032.1.7:1,2021.TE.130315.1.42:1,2021.TE.130315.1.29:1,2021.TE.104032.1.24:1,2021.TE.130315.1.24:4,2021.TE.63970.1.53:2,2021.TE.68163.1.45:2,2021.TE.63970.1.71:2,2021.TE.104032.1.35:2,(2021.TE.130315.1.65:0,2021.TE.130315.1.85:0):2,(2021.TE.103973.1.3:0,2021.TE.104032.1.64:0,2021.TE.130315.1.10:0,2021.TE.130315.1.109:0,2021.TE.130315.1.47:0,2021.TE.130315.1.70:0,2021.TE.133061.1.26:0,2021.TE.156116.1.32:0,2021.TE.29921.1.12:0,2021.TE.63970.1.3:0,2021.TE.63970.1.32:0,2021.TE.63970.1.37:0,2021.TE.63970.1.39:0,2021.TE.63970.1.4:0,2021.TE.63970.1.48:0,2021.TE.63970.1.57:0,2021.TE.68163.1.12:0,2021.TE.68163.1.36:0,2021.TE.68163.1.53:0,2021.TE.68163.1.57:0,2021.TE.68163.1.65:0,2021.TE.68163.1.86:0,2021.TE.68163.1.87:0):0):1,((2021.TE.18602.1.4:1,(2021.TE.29921.1.14:0,2021.TE.29921.1.46:0):1,2021.TE.133061.1.31:3,2021.TE.14917.1.28:2,2021.TE.29921.1.15:2,(2021.TE.18602.1.23:0,2021.TE.18602.1.28:0,2021.TE.18602.1.3:0,2021.TE.18602.1.30:0,2021.TE.18602.1.31:0,2021.TE.18602.1.33:0,2021.TE.18602.1.9:0,2021.TE.29921.1.16:0,2021.TE.29921.1.17:0):0):1,(2021.TE.18602.1.18:0,2021.TE.18602.1.38:0,2021.TE.29921.1.72:0):1,2021.TE.14917.1.22:1,(2021.TE.29921.1.52:8,2020.TE.359601.1.81:0):1,(2021.TE.29921.1.56:3,(2021.TE.29921.1.5:0,2021.TE.29921.1.55:0,2021.TE.29921.1.57:0,2021.TE.29921.1.58:0,2021.TE.29921.1.59:0,2021.TE.29921.1.60:0):0):1,(2021.TE.29921.1.51:1,(2021.TE.18602.1.37:0,2021.TE.18602.1.5:0,2021.TE.18602.1.6:0,2021.TE.29921.1.50:0):0):1,(2021.TE.29921.1.21:0,2021.TE.29921.1.22:0):1,2021.TE.18602.1.15:1,2021.TE.29921.1.71:1,(2021.TE.14917.1.21:0,2021.TE.14917.1.23:0):1,(2021.TE.29921.1.19:0,2021.TE.8600.1.19:0):1,(2021.TE.176659.1.48:4,2021.TE.164627.1.89:4,(2021.TE.164627.1.85:2,(2021.TE.159054.1.75:1,2021.TE.159054.1.70:0):1,(2021.TE.164627.1.86:0,2021.TE.164627.1.87:0):0):4,2021.TE.171858.1.65:4,2021.TE.176659.1.52:4,((2021.TE.176659.1.93:3,2021.TE.164627.1.13:0):1,(2021.TE.159054.1.36:1,(2021.TE.159054.1.78:0,2021.TE.159054.1.85:0):0):1,(2021.TE.164627.1.9:0,2021.TE.171858.1.3:0):1,2021.TE.164627.1.78:1,2021.TE.171858.1.28:1,2021.TE.176659.1.85:1,2021.TE.176659.1.19:1,2021.TE.164627.1.74:1,(2021.TE.164627.1.84:1,2021.TE.176659.1.21:0):4,(2021.TE.164627.1.82:0,2021.TE.164627.1.83:0,2021.TE.176659.1.27:0):0):3,2021.TE.164627.1.22:3,((2021.TE.176659.1.45:0,2021.TE.176659.1.46:0):2,2021.TE.176659.1.89:0):3,(2021.TE.176659.1.60:2,2021.TE.164627.1.18:0):3,(2021.TE.164627.1.53:2,(2021.TE.171858.1.33:0,2021.TE.171858.1.34:0):1,2021.TE.176659.1.72:0):3,2021.TE.159054.1.8:3,2021.TE.176659.1.66:3,2021.TE.171858.1.74:3,2021.TE.176659.1.76:3,2021.TE.164627.1.20:2,(2021.TE.164627.1.64:1,2021.TE.164627.1.62:0):2,(2021.TE.171858.1.57:2,2021.TE.176659.1.53:0):2,2021.TE.176659.1.39:2,2021.TE.171858.1.70:2,2021.TE.176659.1.82:2,2021.TE.176659.1.38:2,((2021.TE.159054.1.71:1,(2021.TE.159054.1.33:0,2021.TE.159054.1.92:0):1,(2021.TE.159054.1.23:0,2021.TE.159054.1.91:0):0):1,2021.TE.159054.1.5:1,(2021.TE.159054.1.15:6,(2021.TE.171858.1.72:3,2021.TE.159054.1.84:0):5,2021.TE.159054.1.13:0):1,2021.TE.159054.1.81:5,(2021.TE.159054.1.79:3,2021.TE.159054.1.43:0):3,(2021.TE.164627.1.56:2,2021.TE.159054.1.72:1,2021.TE.159054.1.87:1,2021.TE.159054.1.59:0):3,((2021.TE.176659.1.58:3,2021.TE.164627.1.55:0):2,2021.TE.159054.1.82:2,2021.TE.159054.1.63:0):3,2021.TE.159054.1.32:3,2021.TE.159054.1.60:3,2021.TE.159054.1.80:2,2021.TE.159054.1.69:2,2021.TE.159054.1.34:2,(2021.TE.159054.1.14:0,2021.TE.159054.1.45:0):0):1,(((2021.TE.171858.1.53:1,(2021.TE.171858.1.55:0,2021.TE.171858.1.71:0):0):1,(2021.TE.171858.1.67:4,2021.TE.164627.1.63:0):4,2021.TE.164627.1.29:0):1,(2021.TE.171858.1.58:1,2021.TE.171858.1.66:0):1,2021.TE.171858.1.23:5,2021.TE.159054.1.11:3,2021.TE.164627.1.23:2,2021.TE.171858.1.43:0):1,((2021.TE.176659.1.29:1,(2021.TE.171858.1.54:0,2021.TE.171858.1.75:0,2021.TE.176659.1.90:0):0):1,2021.TE.164627.1.57:0):1,2021.TE.164627.1.94:1,2021.TE.176659.1.49:1,(2021.TE.176659.1.31:0,2021.TE.176659.1.70:0):1,2021.TE.171858.1.68:1,2021.TE.164627.1.21:5,(2021.TE.164627.1.88:0,2021.TE.171858.1.26:0,2021.TE.171858.1.27:0,2021.TE.171858.1.42:0,2021.TE.176659.1.67:0):0):5,2021.TE.29921.1.53:3,(2020.TE.359601.1.69:0,2020.TE.359601.1.80:0,2020.TE.359601.1.82:0,2020.TE.367239.1.20:0,2020.TE.367239.1.21:0,2020.TE.367239.1.22:0,2021.TE.14917.1.24:0,2021.TE.14917.1.25:0,2021.TE.14917.1.26:0,2021.TE.14917.1.36:0,2021.TE.14917.1.43:0,2021.TE.14917.1.44:0,2021.TE.14917.1.45:0,2021.TE.14917.1.46:0,2021.TE.14917.1.60:0,2021.TE.14917.1.83:0,2021.TE.14917.1.84:0,2021.TE.18602.1.11:0,2021.TE.18602.1.13:0,2021.TE.18602.1.14:0,2021.TE.18602.1.2:0,2021.TE.18602.1.24:0,2021.TE.18602.1.25:0,2021.TE.18602.1.26:0,2021.TE.18602.1.27:0,2021.TE.18602.1.29:0,2021.TE.18602.1.32:0,2021.TE.18602.1.34:0,2021.TE.18602.1.39:0,2021.TE.18602.1.40:0,2021.TE.18602.1.8:0,2021.TE.29921.1.10:0,2021.TE.29921.1.2:0,2021.TE.29921.1.3:0,2021.TE.29921.1.42:0,2021.TE.29921.1.47:0,2021.TE.29921.1.49:0,2021.TE.29921.1.54:0,2021.TE.8600.1.43:0,2021.TE.8600.1.54:0):0):1,(((2021.TE.89065.1.45:1,(2021.TE.148046.1.53:0,2021.TE.148046.1.81:0):3,(2021.TE.104032.1.2:0,2021.TE.89065.1.54:0):0):1,2021.TE.89065.1.32:3,2021.TE.148046.1.23:2,(2021.TE.68163.1.31:0,2021.TE.68163.1.37:0,2021.TE.68163.1.38:0,2021.TE.70929.1.22:0,2021.TE.70929.1.51:0,2021.TE.89065.1.35:0):0):1,(2021.TE.63970.1.18:0,2021.TE.63970.1.19:0):1,2021.TE.70929.1.13:1,2021.TE.68163.1.33:1,2021.TE.63970.1.2:2,2021.TE.133061.1.24:2,(2021.TE.29921.1.38:0,2021.TE.29921.1.43:0,2021.TE.63970.1.10:0,2021.TE.63970.1.11:0,2021.TE.63970.1.43:0,2021.TE.63970.1.74:0,2021.TE.63970.1.79:0,2021.TE.63970.1.8:0,2021.TE.63970.1.82:0):0):1,((2021.TE.68163.1.64:1,2021.TE.70929.1.19:0):1,(2021.TE.29921.1.9:0,2021.TE.63970.1.61:0):1,(2021.TE.29921.1.18:0,2021.TE.29921.1.8:0):0):1,(2021.TE.130315.1.55:1,2021.TE.133061.1.17:2,2021.TE.103973.1.39:0):1,(2021.TE.29921.1.13:0,2021.TE.29921.1.4:0,2021.TE.29921.1.6:0):1,2021.TE.29921.1.20:1,(2021.TE.103973.1.33:5,(2021.TE.68163.1.24:0,2021.TE.68163.1.54:0):0):1,(2021.TE.63970.1.12:0,2021.TE.63970.1.68:0):1,2021.TE.63970.1.9:1,2021.TE.104032.1.49:1,(2021.TE.29921.1.11:0,2021.TE.29921.1.48:0,2021.TE.63970.1.38:0,2021.TE.63970.1.83:0,2021.TE.63970.1.84:0,2021.TE.68163.1.22:0,2021.TE.70929.1.17:0,2021.TE.89065.1.65:0):0):17,2021.TE.70929.1.43:0):16,2021.TE.104032.1.67:13,2020.TE.359601.1.24:12,2020.TE.33690.1.11:9,(2021.TE.8600.1.68:0,2021.TE.8600.1.69:0):9,(2021.TE.8600.1.56:1,(2020.TE.359601.1.11:0,2020.TE.359601.1.17:0,2021.TE.8600.1.11:0,2021.TE.8600.1.16:0,2021.TE.8600.1.55:0):0):8,2020.TE.84877.1.2:6,((2020.TE.33690.1.13:12,2020.TE.84877.1.10:0):4,2020.TE.72773.1.14:0):5,((2020.TE.108217.1.6:1,(2020.TE.97243.1.3:0,2020.TE.97243.1.4:0):0):1,2020.TE.101114.1.2:0):5,(2020.TE.108217.1.14:4,(2020.TE.102092.1.5:0,2020.TE.102092.1.6:0):0):5,2020.TE.26204.1.6:4,2020.TE.108217.1.5:4,2020.TE.21400.1.9:3,((2020.TE.26204.1.8:1,2020.TE.26204.1.5:0):1,2020.TE.72773.1.5:1,(2020.TE.26204.1.7:0,2020.TE.72773.1.3:0,2020.TE.84877.1.8:0):1,2020.TE.26204.1.9:0):2,((((2021.TE.70929.1.26:1,2021.TE.63970.1.72:0):1,2021.TE.104032.1.29:0):2,(2020.TE.6021.1.19:1,(2020.TE.21400.1.16:0,2020.TE.21400.1.21:0,2020.TE.9044.1.19:0):1,(2020.TE.9044.1.12:0,2020.TE.9044.1.2:0):0):1,2021.TE.68163.1.84:4,2020.TE.21400.1.15:0):2,2021.TE.148046.1.28:9,(2020.TE.6021.1.23:0,2020.TE.9044.1.9:0):0):2,(2020.TE.21400.1.20:1,2020.TE.72773.1.2:0):2,(2020.TE.9044.1.14:2,2020.TE.21400.1.2:0):2,2020.TE.21400.1.24:2,2020.TE.102092.1.4:2,2020.TE.26204.1.2:2,(2020.TE.21400.1.17:0,2020.TE.21400.1.18:0,2020.TE.21400.1.7:0,2020.TE.26204.1.11:0,2020.TE.6021.1.18:0,2020.TE.6021.1.24:0,2020.TE.84877.1.3:0,2020.TE.84877.1.6:0,2020.TE.9044.1.11:0,2020.TE.9044.1.15:0,2020.TE.9044.1.17:0,2020.TE.9044.1.18:0,2020.TE.9044.1.20:0,2020.TE.9044.1.21:0):0):1,((2021.TE.130315.1.89:13,2021.TE.133061.1.6:13,2020.TE.367239.1.7:10,(2021.TE.103973.1.42:0,2021.TE.103973.1.43:0):7,2020.TE.359601.1.26:7,(2021.TE.103973.1.2:2,(2021.TE.104032.1.61:0,2021.TE.130315.1.5:0):1,(2021.TE.104032.1.60:0,2021.TE.130315.1.77:0):0):6,2020.TE.359601.1.94:5,2021.TE.8600.1.17:4,2020.TE.359601.1.96:2,2020.TE.359601.1.88:0):15,(((2020.TE.108217.1.12:0,2020.TE.108217.1.9:0):1,(2020.TE.108217.1.11:1,2020.TE.108217.1.13:0):3,2020.TE.108217.1.10:0):1,2020.TE.108217.1.8:0):4,2020.TE.89540.1.5:0):1,(2020.TE.21400.1.12:0,2020.TE.89540.1.10:0,2020.TE.89540.1.11:0,2020.TE.89540.1.12:0,2020.TE.89540.1.13:0,2020.TE.89540.1.2:0,2020.TE.89540.1.3:0,2020.TE.89540.1.4:0,2020.TE.89540.1.6:0,2020.TE.89540.1.7:0,2020.TE.89540.1.8:0,2020.TE.89540.1.9:0,2020.TE.9044.1.4:0):0):1,2020.TE.21400.1.10:0);
```
