## Additional file 5 for "SARS-CoV-2 surveillance in Italy through phylogenomic inferences based on Hamming distances derived from functional annotations of SNPs, MNPs and InDels": SARS-CoV-2-Hamming-Additional-file-5-20210518.nwk

```
(2021.GSCAM.1257899.0316.1:177,2021.GSCAM.1096598.0228.1:7,2021.GSCAM.1299032.0319.1:5,(2021.GSCAM.1299048.0319.1:3,2021.GSCAM.1359629.0325.1:0):5,(2021.GSCAM.1299051.0319.1:4,2021.GSCAM.1299029.0319.1:6,2021.GSCAM.1166332.0305.1:6,2021.GSCAM.1167480.0305.1:0):4,(2021.GSCAM.1299053.0319.1:4,2021.GSCAM.1299026.0319.1:10,2021.GSCAM.1088046.0226.1:8,2021.GSCAM.1096888.0228.1:6,2021.GSCAM.1157989.0304.1:0):4,(2021.GSCAM.1299021.0319.1:4,2021.GSCAM.1167469.0305.1:4,(2021.GSSAR.1302429.0320.1:2,(2021.GSCAM.1096890.0228.1:2,(2021.GSCAM.1299018.0319.1:6,2021.GSCAM.1082503.0226.1:4,2021.GSCAM.1359134.0325.1:0):1,2021.GSCAM.1166438.0305.1:1,2021.GSCAM.1167459.0305.1:0):2,2021.GSCAM.1157990.0304.1:7,2021.GSCAM.1229835.0312.1:0):3,(2021.GSSAR.1302433.0320.1:3,2021.GSCAM.1229688.0312.1:0):3,2021.GSCAM.1169365.0306.1:3,(2021.GSCAM.1082502.0226.1:3,2021.GSTAA.1222893.0312.1:0):2,2021.GSSAR.1302425.0320.1:2,(((2021.GSCAM.1229598.0312.1:1,2021.GSCAM.1229908.0312.1:1,2021.GSTAA.1222879.0312.1:6,2021.GSCAM.1299016.0319.1:2,(2021.GSCAM.1219119.0311.1:0,2021.GSCAM.1229185.0312.1:0,2021.GSCAM.1229273.0312.1:0,2021.GSCAM.1229536.0312.1:0):0):1,(2021.GSCAM.1169338.0306.1:2,2021.GSCAM.1229727.0312.1:0):1,2021.GSSAR.1302426.0320.1:1,2021.GSCAM.1229793.0312.1:1,2021.GSCAM.1229183.0312.1:1,(2021.GSCAM.1219062.0311.1:0,2021.GSCAM.1219063.0311.1:0,2021.GSCAM.1219121.0311.1:0,2021.GSCAM.1229179.0312.1:0,2021.GSCAM.1229180.0312.1:0,2021.GSCAM.1229190.0312.1:0,2021.GSCAM.1229275.0312.1:0,2021.GSCAM.1229288.0312.1:0,2021.GSCAM.1229307.0312.1:0,2021.GSCAM.1229365.0312.1:0,2021.GSCAM.1229561.0312.1:0):0):1,(2021.GSCAM.1229677.0312.1:3,2021.GSCAM.1169331.0306.1:0):1,2021.GSCAM.1299024.0319.1:1,2021.GSCAM.1167468.0305.1:5,2021.GSCAM.1157986.0304.1:5,(2021.GSCAM.1157995.0304.1:10,2021.GSCAM.1157996.0304.1:0):4,(2021.GSCAM.1169385.0306.1:2,2021.GSCAM.1169423.0306.1:4,2021.GSCAM.1229586.0312.1:4,2021.GSSAR.1302428.0320.1:3,2021.GSCAM.1229682.0312.1:3,2021.GSCAM.1299080.0319.1:0):3,(2021.GSCAM.1169333.0306.1:2,2021.GSCAM.1169343.0306.1:2,2021.GSCAM.1169340.0306.1:3,2021.GSCAM.1169337.0306.1:0):3,(2021.GSCAM.1219060.0311.1:0,2021.GSCAM.1229284.0312.1:0):0):1,(2021.GSCAM.1157987.0304.1:1,(2021.GSCAM.1229868.0312.1:5,(2021.GSCAM.1082498.0226.1:3,2021.GSCAM.1080647.0225.1:0):3,2021.GSCAM.1299071.0319.1:2,2021.GSCAM.1229193.0312.1:0):1,2021.GSCAM.1229287.0312.1:4,((2021.GSCAM.1157991.0304.1:4,2021.GSCAM.1359201.0325.1:3,2021.GSCAM.1166400.0305.1:3,2021.GSCAM.1166405.0305.1:3,2021.GSSAR.1380013.0327.1:0):2,(2021.GSCAM.1166233.0305.1:5,(2021.GSCAM.1080640.0225.1:5,2021.GSCAM.1166417.0305.1:0):4,2021.GSCAM.1080646.0225.1:4,2021.GSCAM.1166384.0305.1:3,(((2021.GSCAM.1167464.0305.1:3,2021.GSSAR.1442682.0401.1:2,(2021.GSCAM.1080652.0225.1:0,2021.GSCAM.1359253.0325.1:0):0):1,2021.GSCAM.1166383.0305.1:4,2021.GSCAM.1167478.0305.1:3,2021.GSCAM.1167473.0305.1:0):1,2021.GSCAM.1167463.0305.1:1,2021.GSCAM.1096891.0228.1:5,2021.GSCAM.1299036.0319.1:2,2021.GSCAM.1299022.0319.1:0):2,2021.GSCAM.1299044.0319.1:2,(2021.GSCAM.1359722.0325.1:4,2021.GSSAR.1302430.0320.1:0):2,2021.GSCAM.1080654.0225.1:2,2021.GSCAM.1229620.0312.1:0):1,2021.GSCAM.1096579.0228.1:10,2021.GSCAM.1299030.0319.1:6,2021.GSCAM.1299027.0319.1:5,(2021.GSCAM.1080657.0225.1:4,(((2020.GSVEN.747472.1230.1:3,(2021.GSTAA.1015534.0217.1:2,2021.GSTAA.1222810.0312.1:2,2021.GSTAA.1063446.0224.1:2,((2021.GSTAA.1110317.0301.1:0,2021.GSTAA.1222907.0312.1:0):1,2021.GSTAA.1222921.0312.1:0):1,(2021.GSTAA.1110349.0301.1:1,2021.GSTAA.1015517.0217.1:0):1,(2021.GSTAA.1063435.0224.1:0,2021.GSTAA.1110336.0301.1:0,2021.GSTAA.1110358.0301.1:0):1,2021.GSTAA.1015520.0217.1:1,2021.GSTAA.1063441.0224.1:1,2021.GSTAA.1185816.0309.1:1,2021.GSTAA.1222866.0312.1:1,2021.GSTAA.1110347.0301.1:1,2021.GSTAA.1015535.0217.1:1,2021.GSTAA.1048826.0222.1:4,(2021.GSTAA.1015558.0217.1:0,2021.GSTAA.1063481.0224.1:0):3,2021.GSTAA.1015516.0217.1:3,2021.GSTAA.1063418.0224.1:3,(2021.GSTAA.1015518.0217.1:0,2021.GSTAA.1015519.0217.1:0,2021.GSTAA.1015521.0217.1:0,2021.GSTAA.1015545.0217.1:0,2021.GSTAA.1015548.0217.1:0,2021.GSTAA.1015550.0217.1:0,2021.GSTAA.1015553.0217.1:0,2021.GSTAA.1015554.0217.1:0,2021.GSTAA.1063437.0224.1:0,2021.GSTAA.1063468.0224.1:0,2021.GSTAA.1063487.0224.1:0,2021.GSTAA.1063488.0224.1:0,2021.GSTAA.1110330.0301.1:0,2021.GSTAA.1110346.0301.1:0,2021.GSTAA.1110368.0301.1:0,2021.GSTAA.1185789.0309.1:0,2021.GSTAA.1185809.0309.1:0,2021.GSTAA.1185810.0309.1:0,2021.GSTAA.1185830.0309.1:0,2021.GSTAA.1222794.0312.1:0,2021.GSTAA.1222795.0312.1:0,2021.GSTAA.1222834.0312.1:0,2021.GSTAA.1222856.0312.1:0,2021.GSTAA.1222904.0312.1:0):0):2,(2021.TE.29921.1.41:2,2021.TE.29921.1.44:1,2021.TE.68163.1.76:0):2,2021.GSVEN.977162.0211.1:2,2020.GSVEN.751332.1230.1:1,(2020.GSLAZ.735510.1226.1:0,2021.GSLAZ.913448.0202.1:0):1,(2021.GSFVG.1251244.0315.1:4,2021.GSFVG.1251253.0315.1:4,((((2021.GSLAZ.1210494.0311.1:1,(2021.GSLAZ.1210495.0311.1:0,2021.GSLAZ.1210496.0311.1:0):0):1,2021.GSLAZ.882922.0127.1:1,(2021.GSLAZ.1259197.0316.1:3,2021.GSLAZ.1259205.0316.1:0):2,(2021.GSLAZ.1169890.0306.1:0,2021.GSLAZ.882921.0127.1:0):0):1,2021.GSLAZ.1222713.0311.1:1,2021.GSLAZ.913446.0202.1:1,2021.GSCAM.1361529.0325.1:7,(2021.GSLAZ.902755.0130.1:0,2021.GSLAZ.983322.0212.1:0):0):3,((2021.GSVEN.1260965.0316.1:3,2021.GSVEN.1260960.0316.1:0):1,2021.GSFVG.1109594.0301.1:1,2021.GSVEN.1260961.0316.1:1,2021.GSVEN.1260962.0316.1:0):3,2021.TE.63970.1.90:2,((2021.GSFVG.977650.0211.1:1,2021.GSFVG.977645.0211.1:0):1,2021.GSFVG.977637.0211.1:1,2021.GSFVG.977648.0211.1:1,(2021.GSFVG.1109598.0301.1:2,(2021.GSFVG.977631.0211.1:0,2021.GSFVG.977649.0211.1:0):0):7,(2021.GSFVG.977605.0211.1:0,2021.GSFVG.977607.0211.1:0):6,(2021.GSFVG.977622.0211.1:0,2021.GSFVG.977626.0211.1:0,2021.GSFVG.977644.0211.1:0):6,(2021.GSFVG.977610.0211.1:2,2021.GSFVG.977606.0211.1:0):4,2021.GSFVG.977625.0211.1:4,(2021.GSFVG.977629.0211.1:0,2021.GSFVG.977638.0211.1:0,2021.GSFVG.977639.0211.1:0,2021.GSFVG.977640.0211.1:0,2021.GSFVG.977641.0211.1:0):0):1,(2021.GSFVG.1109593.0301.1:0,2021.GSFVG.1109595.0301.1:0,2021.GSFVG.1109596.0301.1:0,2021.GSFVG.1109597.0301.1:0):0):3,(2021.GSFVG.804051.0112.1:1,2021.GSFVG.804042.0112.1:0):1,2021.GSFVG.804054.0112.1:1,(2021.GSFVG.804040.0112.1:0,2021.GSFVG.804044.0112.1:0,2021.GSFVG.804048.0112.1:0):0):11,2021.GSLAZ.803899.0112.1:8,2020.EXT.1210.1.543:8,(2021.GSFVG.977635.0211.1:5,2021.GSFVG.804053.0112.1:0):7,2021.TE.130930.1.75:6,(2021.GSFVG.977624.0211.1:5,(2021.GSFVG.977621.0211.1:2,(2021.GSFVG.977623.0211.1:0,2021.GSFVG.977633.0211.1:0):1,(2021.GSFVG.977630.0211.1:0,2021.GSFVG.977632.0211.1:0,2021.GSFVG.977636.0211.1:0):0):3,(2021.GSFVG.804038.0112.1:2,2021.GSFVG.804052.0112.1:0):2,2021.GSFVG.977634.0211.1:0):6,2021.GSFVG.977627.0211.1:4,2020.GSVEN.751331.1230.1:0):3,2021.GSTAA.1048828.0222.1:86,2021.GSTAA.1185846.0309.1:0):3,2021.GSTAA.1222898.0312.1:7,2021.GSTAA.1185831.0309.1:0):4,2020.GSLOM.542130.0923.1:4,(((2021.GSCAM.1254732.0315.1:3,2021.GSCAM.1254744.0315.1:0):3,2020.GSCAM.736835.1226.1:2,2021.GSCAM.925133.0203.1:2,(2021.GSCAM.1049344.0222.1:2,(2021.GSCAM.1049393.0222.1:0,2021.GSCAM.900624.0129.1:0,2021.GSCAM.900675.0129.1:0,2021.GSCAM.960505.0209.1:0,2021.GSCAM.960593.0209.1:0,2021.GSCAM.960594.0209.1:0):0):1,2021.GSCAM.882767.0127.1:1,2020.GSCAM.736844.1226.1:1,2021.GSCAM.1361588.0325.1:8,(2020.GSCAM.736790.1226.1:0,2020.GSCAM.736850.1226.1:0,2020.GSCAM.736853.1226.1:0,2020.GSCAM.736854.1226.1:0,2020.GSCAM.736857.1226.1:0,2020.GSCAM.736861.1226.1:0):0):3,2021.GSCAM.935151.0204.1:11,2021.GSCAM.1176254.0308.1:7,(2020.GSCAM.736845.1226.1:0,2020.GSCAM.736846.1226.1:0,2020.GSCAM.736848.1226.1:0):6,2020.GSLAZ.721627.1221.1:4,2021.GSCAM.1176162.0308.1:0):4,2021.GSCAM.778665.0107.1:4,2021.GSLOM.780375.0108.1:4,2021.GSCAM.1086184.0226.1:4,2021.GSVEN.856713.0121.1:4,2020.GSVEN.492983.0720.1:4,2021.GSCAM.833527.0118.1:4,2021.GSLOM.1133146.0303.1:4,(2021.GSCAM.1299034.0319.1:4,2021.GSCAM.1166256.0305.1:0):3,2021.GSCAM.1359397.0325.1:3,2021.GSVEN.1064021.0224.1:3,((2021.GSCAM.1176219.0308.1:0,2021.GSCAM.1176224.0308.1:0):1,2021.GSCAM.935150.0204.1:0):3,2021.GSCAM.1086176.0226.1:3,2021.GSCAM.877006.0126.1:3,2021.GSCAM.877005.0126.1:3,2020.GSVEN.751379.1230.1:3,2021.GSVEN.1181775.0308.1:3,2021.GSLOM.779707.0108.1:3,2021.GSCAM.778652.0107.1:3,2021.GSCAM.918472.0203.1:3,2021.GSVEN.1181724.0308.1:3,2021.GSCAM.778666.0107.1:3,2020.GSCAM.560407.0929.1:3,2021.GSLOM.882882.0127.1:3,2021.GSCAM.778650.0107.1:3,2021.GSLOM.779704.0108.1:3,2020.GSLOM.542385.0923.1:3,2021.GSCAM.1086200.0226.1:3,(2021.GSCAM.776913.0107.1:2,((2021.GSCAM.1039306.0220.1:2,2020.GSFVG.498563.0727.1:2,2020.GSLAZ.609989.1102.1:1,(2021.GSCAM.1048364.0222.1:10,(2021.GSCAM.1173943.0308.1:0,2021.GSCAM.1173968.0308.1:0,2021.GSCAM.954203.0208.1:0):0):6,2020.TE.108217.1.14:0):2,(2020.GSPIE.569869.1003.1:0,2020.GSPIE.569871.1003.1:0):2,2020.GSPIE.569881.1003.1:2,2020.GSPIE.569873.1003.1:2,((2021.GSCAM.1176196.0308.1:1,2021.GSCAM.1361554.0325.1:10,(2020.GSCAM.736837.1226.1:0,2021.GSCAM.1173460.0308.1:0,2021.GSCAM.776912.0107.1:0):0):1,((2021.GSCAM.1061365.0224.1:1,2021.GSCAM.1039360.0220.1:1,(2021.GSCAM.1061326.0224.1:0,2021.GSCAM.1061330.0224.1:0,2021.GSCAM.1061361.0224.1:0,2021.GSCAM.1061366.0224.1:0,2021.GSCAM.1061367.0224.1:0,2021.GSCAM.1061376.0224.1:0,2021.GSCAM.1176017.0308.1:0,2021.GSCAM.1176068.0308.1:0):0):1,2021.GSCAM.882761.0127.1:1,2021.GSCAM.1056750.0223.1:1,2021.GSCAM.1175992.0308.1:1,2021.GSCAM.882757.0127.1:1,2021.GSCAM.1061332.0224.1:2,2021.GSCAM.1176050.0308.1:2,(2021.GSCAM.1039394.0220.1:0,2021.GSCAM.1056926.0223.1:0,2021.GSCAM.1056930.0223.1:0,2021.GSCAM.1086068.0226.1:0):0):1,(2021.GSCAM.1173378.0308.1:1,2021.GSCAM.960660.0209.1:2,2021.GSCAM.1056932.0223.1:0):1,(2021.GSCAM.1176183.0308.1:1,2021.GSCAM.1176266.0308.1:1,2021.GSCAM.1173734.0308.1:1,2021.GSCAM.1086116.0226.1:1,2021.GSCAM.1086126.0226.1:2,(2021.GSCAM.1049375.0222.1:0,2021.GSCAM.1049415.0222.1:0,2021.GSCAM.1056691.0223.1:0,2021.GSCAM.1056692.0223.1:0,2021.GSCAM.1173563.0308.1:0,2021.GSCAM.837259.0118.1:0,2021.GSCAM.837260.0118.1:0,2021.GSCAM.882689.0127.1:0,2021.GSCAM.960496.0209.1:0):0):1,((2020.GSCAM.736815.1226.1:0,2020.GSCAM.736821.1226.1:0,2020.GSCAM.736824.1226.1:0):1,2020.GSCAM.736780.1226.1:1,2020.GSCAM.736872.1226.1:1,2021.GSCAM.1049374.0222.1:1,(2020.GSCAM.736805.1226.1:0,2020.GSCAM.736856.1226.1:0,2021.GSCAM.776910.0107.1:0):0):1,(2021.GSCAM.925126.0203.1:1,2021.GSCAM.960486.0209.1:1,(2021.GSCAM.1049379.0222.1:0,2021.GSCAM.1176053.0308.1:0,2021.GSVEN.1260877.0316.1:0,2021.GSVEN.794827.0111.1:0):0):1,(2021.GSCAM.837473.0118.1:1,(2021.GSCAM.837467.0118.1:0,2021.GSCAM.837468.0118.1:0):3,(2021.GSCAM.882685.0127.1:0,2021.GSCAM.882715.0127.1:0,2021.GSCAM.882722.0127.1:0):0):1,(2021.GSCAM.954186.0208.1:1,2021.GSCAM.1056706.0223.1:1,2021.GSCAM.1176175.0308.1:0):1,(2021.GSCAM.1173411.0308.1:1,2021.GSCAM.1039296.0220.1:1,(2021.GSCAM.1039308.0220.1:0,2021.GSCAM.1039351.0220.1:0):0):1,(2021.GSCAM.1086083.0226.1:1,(2021.GSCAM.1056780.0223.1:0,2021.GSCAM.1056781.0223.1:0,2021.GSCAM.1056845.0223.1:0,2021.GSCAM.1056855.0223.1:0,2021.GSCAM.1056938.0223.1:0,2021.GSCAM.1056943.0223.1:0,2021.GSCAM.1056944.0223.1:0):0):1,((2021.GSCAM.1176272.0308.1:1,(2021.GSCAM.1049460.0222.1:0,2021.GSCAM.1049481.0222.1:0):0):1,(2021.GSCAM.1056702.0223.1:0,2021.GSCAM.837488.0118.1:0):0):1,((2020.GSCAM.736799.1226.1:0,2021.GSCAM.776887.0107.1:0,2021.GSCAM.776893.0107.1:0,2021.GSCAM.776899.0107.1:0,2021.GSCAM.882755.0127.1:0,2021.GSCAM.882756.0127.1:0):1,2021.GSCAM.1056927.0223.1:0):1,2021.GSCAM.778706.0107.1:1,(2021.GSCAM.1086124.0226.1:1,2021.GSCAM.1176062.0308.1:0):1,((2021.GSCAM.1056657.0223.1:0,2021.GSCAM.1056778.0223.1:0):1,(2021.GSCAM.1056656.0223.1:0,2021.GSCAM.1056732.0223.1:0,2021.GSCAM.1056818.0223.1:0):0):1,2021.GSCAM.1176193.0308.1:1,(2021.GSCAM.1176057.0308.1:1,(2021.GSCAM.1056912.0223.1:0,2021.GSCAM.1061380.0224.1:0):0):1,(2021.GSCAM.1173682.0308.1:1,2021.GSCAM.1173706.0308.1:0):1,(2021.GSCAM.935153.0204.1:1,2021.GSCAM.882762.0127.1:0):1,(2021.GSCAM.778695.0107.1:1,2021.GSCAM.1056661.0223.1:0):1,(2021.GSCAM.776949.0107.1:2,2021.GSCAM.1039440.0220.1:0):1,2021.GSCAM.1173401.0308.1:1,(2021.GSCAM.776975.0107.1:2,2021.GSCAM.1056918.0223.1:0):1,2021.GSVEN.766577.0105.1:1,(2021.GSCAM.960572.0209.1:2,(2021.GSCAM.960479.0209.1:0,2021.GSCAM.960571.0209.1:0):0):1,(2021.GSCAM.1173439.0308.1:2,2021.GSVEN.1163842.0305.1:0):1,2021.GSCAM.1056923.0223.1:1,2020.GSCAM.736888.1226.1:1,2021.GSCAM.1039384.0220.1:1,2021.GSCAM.1056850.0223.1:1,2021.GSCAM.1086207.0226.1:1,(2021.GSCAM.1086086.0226.1:4,2021.GSCAM.1039516.0220.1:0):1,(2021.GSCAM.1039268.0220.1:0,2021.GSCAM.1039271.0220.1:0):1,2021.GSCAM.1039383.0220.1:1,2021.GSVEN.1181737.0308.1:1,2021.GSCAM.1056668.0223.1:1,2021.GSCAM.1173701.0308.1:1,2021.GSCAM.1173348.0308.1:1,2021.GSCAM.1173426.0308.1:1,2021.GSCAM.1173445.0308.1:1,2021.GSCAM.1175970.0308.1:1,(2021.GSCAM.1039347.0220.1:0,2021.GSCAM.1039409.0220.1:0,2021.GSCAM.1039491.0220.1:0):1,(2020.GSCAM.736873.1226.1:0,2020.GSCAM.736875.1226.1:0,2020.GSCAM.736882.1226.1:0):1,(2021.GSCAM.1039316.0220.1:0,2021.GSCAM.1039473.0220.1:0):1,2021.GSCAM.1173713.0308.1:1,2021.GSCAM.776960.0107.1:1,2021.GSCAM.882680.0127.1:1,2021.GSCAM.1039317.0220.1:1,2021.GSCAM.882686.0127.1:1,2020.GSCAM.736862.1226.1:1,2021.GSCAM.1173710.0308.1:1,2021.GSCAM.1086111.0226.1:1,2021.GSCAM.837279.0118.1:1,2021.GSVEN.1260876.0316.1:1,2021.GSCAM.1176202.0308.1:1,2021.GSCAM.837248.0118.1:1,(2020.GSVEN.751325.1230.1:11,2021.GSCAM.935117.0204.1:2,2021.GSCAM.1086102.0226.1:1,(2021.GSCAM.935133.0204.1:0,2021.GSCAM.935135.0204.1:0):1,2021.GSCAM.925120.0203.1:0):1,2021.GSCAM.1173486.0308.1:8,(2021.GSCAM.1173454.0308.1:3,2021.GSCAM.1173447.0308.1:0):6,2021.GSFVG.833442.0118.1:5,(2021.GSFVG.833435.0118.1:1,(2021.GSFVG.833443.0118.1:0,2021.GSFVG.833444.0118.1:0):0):4,(2021.GSCAM.1049364.0222.1:3,2021.GSCAM.1086164.0226.1:12,2021.GSCAM.1173719.0308.1:0):4,2021.GSVEN.1260878.0316.1:4,2021.GSCAM.776921.0107.1:4,(2021.GSVEN.977193.0211.1:0,2021.GSVEN.977198.0211.1:0,2021.GSVEN.977199.0211.1:0):4,2021.GSVEN.977197.0211.1:4,((2021.GSCAM.837263.0118.1:0,2021.GSCAM.960506.0209.1:0,2021.GSCAM.960559.0209.1:0):2,2021.GSCAM.837469.0118.1:2,(2021.GSCAM.1049376.0222.1:0,2021.GSCAM.1049387.0222.1:0):1,2021.GSCAM.1049402.0222.1:1,(2021.GSCAM.837460.0118.1:0,2021.GSCAM.960550.0209.1:0):3,(2021.GSCAM.1049380.0222.1:0,2021.GSCAM.960446.0209.1:0,2021.GSCAM.960451.0209.1:0,2021.GSCAM.960518.0209.1:0):0):3,2021.GSCAM.1173946.0308.1:3,2021.GSCAM.1039387.0220.1:3,2021.GSCAM.1056885.0223.1:3,2021.GSCAM.1176231.0308.1:3,2021.GSCAM.1173705.0308.1:3,2021.GSCAM.1175985.0308.1:3,2021.GSCAM.1039428.0220.1:3,2021.GSCAM.1039461.0220.1:3,2021.GSCAM.837292.0118.1:3,2021.GSCAM.1086213.0226.1:3,2021.GSLOM.1133201.0303.1:2,(2021.GSCAM.1039336.0220.1:1,(2021.GSCAM.1039496.0220.1:0,2021.GSCAM.1056766.0223.1:0,2021.GSCAM.1056897.0223.1:0,2021.GSCAM.1056907.0223.1:0):1,2021.GSCAM.1176020.0308.1:0):2,(2021.GSCAM.1254948.0315.1:1,2021.GSCAM.1254982.0315.1:1,2021.GSCAM.1255015.0315.1:4,2021.GSCAM.1424163.0401.1:3,2021.GSCAM.900651.0129.1:0):2,((2021.GSCAM.960495.0209.1:1,(2021.GSCAM.960493.0209.1:0,2021.GSCAM.960494.0209.1:0):0):1,2021.GSCAM.960445.0209.1:0):2,(2021.GSCAM.1061335.0224.1:1,2021.GSCAM.1176287.0308.1:2,(2020.GSCAM.736813.1226.1:0,2020.GSCAM.736814.1226.1:0,2021.GSCAM.1176279.0308.1:0,2021.GSCAM.1176280.0308.1:0):0):2,(2021.GSCAM.1173490.0308.1:0,2021.GSCAM.1173698.0308.1:0):2,2021.GSCAM.1173542.0308.1:2,2021.GSCAM.1039302.0220.1:2,(2021.GSCAM.1086201.0226.1:6,2020.GSCAM.736886.1226.1:2,(2020.GSCAM.736831.1226.1:0,2021.GSCAM.1039374.0220.1:0,2021.GSCAM.1173485.0308.1:0,2021.GSCAM.1176288.0308.1:0):0):2,2021.GSCAM.1056658.0223.1:2,2021.GSCAM.837255.0118.1:2,2021.GSCAM.1056775.0223.1:2,2021.GSCAM.1056802.0223.1:2,2021.GSCAM.954202.0208.1:2,2021.GSCAM.1056713.0223.1:2,2021.GSCAM.837286.0118.1:2,2020.GSCAM.736863.1226.1:2,2021.GSVEN.977179.0211.1:2,2021.GSCAM.1175981.0308.1:2,2021.GSCAM.1173487.0308.1:2,2021.GSCAM.1039269.0220.1:2,2021.GSCAM.1061388.0224.1:2,2021.GSCAM.837452.0118.1:2,2020.GSCAM.572322.1005.1:2,2021.GSCAM.882744.0127.1:2,2021.GSVEN.1260894.0316.1:2,2021.GSCAM.1176236.0308.1:2,(2020.GSCAM.572320.1005.1:0,2020.GSCAM.572321.1005.1:0,2020.GSCAM.572323.1005.1:0,2020.GSCAM.736871.1226.1:0,2020.GSCAM.736880.1226.1:0,2020.GSCAM.736884.1226.1:0,2020.TE.102092.1.5:0,2020.TE.106552.1.12:0,2021.GSCAM.1039260.0220.1:0,2021.GSCAM.1039273.0220.1:0,2021.GSCAM.1039314.0220.1:0,2021.GSCAM.1039328.0220.1:0,2021.GSCAM.1039332.0220.1:0,2021.GSCAM.1039340.0220.1:0,2021.GSCAM.1039341.0220.1:0,2021.GSCAM.1039373.0220.1:0,2021.GSCAM.1039392.0220.1:0,2021.GSCAM.1039513.0220.1:0,2021.GSCAM.1049457.0222.1:0,2021.GSCAM.1056703.0223.1:0,2021.GSCAM.1056707.0223.1:0,2021.GSCAM.1056751.0223.1:0,2021.GSCAM.1056772.0223.1:0,2021.GSCAM.1056788.0223.1:0,2021.GSCAM.1056796.0223.1:0,2021.GSCAM.1056799.0223.1:0,2021.GSCAM.1056801.0223.1:0,2021.GSCAM.1056832.0223.1:0,2021.GSCAM.1056835.0223.1:0,2021.GSCAM.1056842.0223.1:0,2021.GSCAM.1056847.0223.1:0,2021.GSCAM.1056884.0223.1:0,2021.GSCAM.1056917.0223.1:0,2021.GSCAM.1056924.0223.1:0,2021.GSCAM.1056925.0223.1:0,2021.GSCAM.1056939.0223.1:0,2021.GSCAM.1057101.0223.1:0,2021.GSCAM.1061396.0224.1:0,2021.GSCAM.1173342.0308.1:0,2021.GSCAM.1173346.0308.1:0,2021.GSCAM.1173365.0308.1:0,2021.GSCAM.1173396.0308.1:0,2021.GSCAM.1173409.0308.1:0,2021.GSCAM.1173425.0308.1:0,2021.GSCAM.1173437.0308.1:0,2021.GSCAM.1173471.0308.1:0,2021.GSCAM.1173480.0308.1:0,2021.GSCAM.1173492.0308.1:0,2021.GSCAM.1173748.0308.1:0,2021.GSCAM.1175973.0308.1:0,2021.GSCAM.1175990.0308.1:0,2021.GSCAM.1176034.0308.1:0,2021.GSCAM.1176049.0308.1:0,2021.GSCAM.1176061.0308.1:0,2021.GSCAM.1176214.0308.1:0,2021.GSCAM.1176255.0308.1:0,2021.GSCAM.1176271.0308.1:0,2021.GSCAM.1176273.0308.1:0,2021.GSCAM.776881.0107.1:0,2021.GSCAM.776977.0107.1:0,2021.GSCAM.837250.0118.1:0,2021.GSCAM.837252.0118.1:0,2021.GSCAM.837272.0118.1:0,2021.GSCAM.837277.0118.1:0,2021.GSCAM.837293.0118.1:0,2021.GSCAM.837295.0118.1:0,2021.GSCAM.837296.0118.1:0,2021.GSCAM.837298.0118.1:0,2021.GSCAM.837312.0118.1:0,2021.GSCAM.837313.0118.1:0,2021.GSCAM.837314.0118.1:0,2021.GSCAM.837317.0118.1:0,2021.GSCAM.856682.0121.1:0,2021.GSCAM.856694.0121.1:0,2021.GSCAM.860095.0122.1:0,2021.GSCAM.882714.0127.1:0,2021.GSCAM.882724.0127.1:0,2021.GSCAM.900611.0129.1:0,2021.GSCAM.900612.0129.1:0,2021.GSCAM.900613.0129.1:0,2021.GSCAM.900665.0129.1:0,2021.GSVEN.1163845.0305.1:0,2021.GSVEN.1181728.0308.1:0,2021.GSVEN.1181812.0308.1:0,2021.GSVEN.1260875.0316.1:0,2021.GSVEN.977235.0211.1:0):0):1,2021.GSLOM.1133197.0303.1:1,2020.GSPIE.569877.1003.1:1,(2020.GSLOM.542339.0923.1:0,2020.GSLOM.542367.0923.1:0):1,2020.GSPIE.569874.1003.1:1,2020.GSPIE.569885.1003.1:1,2020.GSPIE.569878.1003.1:1,2020.GSPIE.569884.1003.1:1,2020.GSPIE.569876.1003.1:1,(2021.GSSAR.1191142.0309.1:0,2021.GSSAR.1219708.0311.1:0):16,2021.GSCAM.1039312.0220.1:6,((2021.GSCAL.1390714.0329.1:8,2021.GSTAA.1489770.0406.1:0):15,(2020.TE.101114.1.5:0,2020.TE.108257.1.2:0):0):5,(2020.GSCAM.738125.1228.1:0,2021.GSCAM.837283.0118.1:0):5,2021.GSCAM.833523.0118.1:5,(2021.GSCAM.1039427.0220.1:0,2021.GSCAM.1039487.0220.1:0):4,2021.GSCAM.925116.0203.1:3,2020.GSPIE.569879.1003.1:3,(2020.GSBAS.477195.0629.1:0,2020.GSBAS.525574.0831.1:0,2020.GSCAM.584072.1019.1:0,2020.GSLOM.542156.0923.1:0,2020.GSLOM.542380.0923.1:0,2020.GSPIE.569870.1003.1:0,2020.GSPIE.569882.1003.1:0,2020.GSPIE.569883.1003.1:0,2020.TE.102092.1.6:0,2020.TE.106552.1.17:0,2021.GSVEN.1260893.0316.1:0):0):2,((2020.GSLOM.542140.0923.1:0,2020.GSLOM.542148.0923.1:0):1,2021.GSCAM.1061230.0224.1:10,2020.GSLOM.542178.0923.1:0):2,2021.GSCAM.882719.0127.1:2,(2021.GSCAM.877016.0126.1:0,2021.GSCAM.877028.0126.1:0):2,(2021.GSLAZ.1181628.0308.1:1,(2021.GSLAZ.1257867.0316.1:0,2021.GSLAZ.1257868.0316.1:0,2021.GSLAZ.1257871.0316.1:0):1,2021.GSLAZ.1257869.0316.1:6,(2021.GSLAZ.1257870.0316.1:0,2021.GSLAZ.1257872.0316.1:0):0):2,(2020.GSLAZ.603182.1030.1:1,2020.GSLAZ.603181.1030.1:1,2020.GSLAZ.603180.1030.1:1,(2020.GSLAZ.493330.0721.1:0,2020.GSLAZ.603177.1030.1:0,2020.GSLAZ.603178.1030.1:0,2020.GSLAZ.603179.1030.1:0,2020.GSLAZ.603183.1030.1:0,2020.GSLAZ.603184.1030.1:0,2020.GSLAZ.603185.1030.1:0,2020.GSLAZ.603186.1030.1:0,2020.GSLAZ.603187.1030.1:0):0):2,(2020.TE.84877.1.10:2,2020.TE.33690.1.13:0):2,2020.GSLAZ.590698.1020.1:2,((2020.TE.106552.1.13:0,2020.TE.108217.1.3:0):2,(2020.TE.106552.1.16:0,2020.TE.108217.1.28:0):1,(2020.TE.106552.1.14:0,2020.TE.106552.1.15:0,2020.TE.108217.1.2:0,2020.TE.108217.1.4:0):0):2,2020.GSLOM.542201.0923.1:2,(2020.GSLOM.542117.0923.1:1,(2020.GSLOM.542138.0923.1:0,2020.GSLOM.542166.0923.1:0):0):2,(2021.GSCAM.837274.0118.1:1,(2021.GSCAM.1173400.0308.1:0,2021.GSCAM.1173404.0308.1:0,2021.GSCAM.837275.0118.1:0,2021.GSCAM.837276.0118.1:0):0):2,((2020.TE.97243.1.4:0,2020.TE.97243.1.7:0):1,(2020.TE.101114.1.2:0,2020.TE.101114.1.4:0,2020.TE.108217.1.6:0,2020.TE.97243.1.3:0,2020.TE.97243.1.6:0):0):2,2020.GSLAZ.493331.0721.1:2,2020.TE.26204.1.10:2,2020.TE.102092.1.4:2,2020.GSLOM.542321.0923.1:2,2020.TE.84877.1.3:2,(2020.GSLAZ.603150.1030.1:0,2020.GSLAZ.603151.1030.1:0):2,2020.GSVEN.751405.1230.1:2,2020.GSFVG.498562.0727.1:2,2021.GSLOM.1133179.0303.1:2,2020.GSVEN.751322.1230.1:2,2020.TE.33690.1.11:2,(2020.GSLOM.584048.1019.1:0,2020.GSLOM.584049.1019.1:0):2,2020.GSLOM.542101.0923.1:2,(2020.GSLOM.542371.0923.1:0,2020.GSLOM.542383.0923.1:0,2020.GSLOM.542384.0923.1:0,2020.GSLOM.542392.0923.1:0):2,2021.GSLOM.780411.0108.1:2,2021.GSLOM.855555.0121.1:2,2020.GSLOM.542191.0923.1:2,2020.GSVEN.522865.0826.1:2,2020.GSLOM.542210.0923.1:2,(2020.GSSAR.614396.1105.1:0,2020.GSSAR.614397.1105.1:0):2,2021.GSLOM.1133198.0303.1:2,2021.GSLOM.1133192.0303.1:2,2021.GSCAM.877013.0126.1:2,2020.GSLOM.542311.0923.1:2,2020.GSBAS.477197.0629.1:2,2020.GSLOM.542437.0923.1:2,2021.GSCAM.1056765.0223.1:2,2020.TE.6021.1.18:2,((2020.TE.72773.1.14:1,2020.TE.72773.1.12:0):1,(2020.TE.45783.1.3:2,2020.TE.45783.1.5:0):1,2020.TE.72773.1.3:1,2020.TE.45783.1.14:1,2021.GSCAM.918469.0203.1:1,2020.TE.72773.1.8:1,(2020.TE.45783.1.15:0,2020.TE.97243.1.5:0):1,2020.TE.45783.1.16:1,2020.TE.45783.1.10:1,2020.TE.45783.1.8:1,2021.GSCAM.1173663.0308.1:27,2021.GSLOM.1133151.0303.1:20,2021.GSCAM.1086216.0226.1:10,2021.GSCAM.1097007.0228.1:8,((2021.GSVEN.1260942.0316.1:10,2021.GSFVG.875687.0126.1:0):2,2021.GSFVG.877765.0127.1:0):8,(2021.GSCAM.1169319.0306.1:4,2021.GSCAM.1169322.0306.1:0):6,((((2021.TE.164627.1.49:3,(2021.TE.176659.1.18:2,(2021.TE.176659.1.10:1,2021.TE.164627.1.59:1,((2021.TE.156116.1.27:1,2021.TE.103973.1.36:0):1,2021.TE.159054.1.88:1,(2021.TE.130315.1.123:0,2021.TE.130315.1.19:0,2021.TE.148046.1.48:0,2021.TE.171858.1.35:0,2021.TE.89065.1.25:0):0):1,2021.TE.164627.1.60:2,(2021.TE.159054.1.86:0,2021.TE.176659.1.16:0,2021.TE.176659.1.7:0,2021.TE.176659.1.9:0):0):1,2021.TE.176659.1.2:1,2021.TE.176659.1.15:1,2021.TE.176659.1.6:1,2021.TE.176659.1.5:1,(2021.TE.176659.1.11:0,2021.TE.176659.1.12:0,2021.TE.176659.1.13:0,2021.TE.176659.1.14:0,2021.TE.176659.1.17:0,2021.TE.176659.1.3:0,2021.TE.176659.1.4:0,2021.TE.176659.1.8:0,2021.TE.176659.1.95:0):0):2,2021.TE.171858.1.36:2,2021.TE.148046.1.43:0):5,(2021.TE.89065.1.78:3,2021.TE.164627.1.52:1,2021.TE.159054.1.7:1,2021.GSCAM.1361537.0325.1:7,(2021.GSLAZ.1295606.0319.1:0,2021.TE.148046.1.18:0,2021.TE.159054.1.62:0,2021.TE.164627.1.3:0):0):5,2021.GSSIC.1311964.0322.1:5,2021.GSSAR.1180142.0308.1:4,2021.GSCAM.1096539.0228.1:0):2,(((2021.GSCAM.1229718.0312.1:0,2021.GSCAM.1229874.0312.1:0):1,2021.GSCAM.1169291.0306.1:1,2021.GSCAM.1169329.0306.1:7,2021.GSCAM.1229909.0312.1:4,2021.GSCAM.1085147.0226.1:4,2021.GSCAM.1299058.0319.1:4,(2021.GSCAM.1096937.0228.1:0,2021.GSCAM.1169280.0306.1:0):0):1,(2021.GSCAM.1167342.0305.1:1,(2021.GSCAM.1169143.0306.1:0,2021.GSCAM.1169153.0306.1:0):1,(2021.GSCAM.1157925.0304.1:1,2021.GSCAM.1157982.0304.1:3,2021.GSCAM.1359513.0325.1:0):2,(2021.GSCAM.1096423.0228.1:0,2021.GSCAM.1096441.0228.1:0,2021.GSCAM.1096446.0228.1:0):2,(2021.GSCAM.1096483.0228.1:0,2021.GSCAM.1096672.0228.1:0,2021.GSCAM.1096741.0228.1:0,2021.GSCAM.1229850.0312.1:0,2021.GSCAM.1229865.0312.1:0,2021.GSCAM.1229914.0312.1:0,2021.GSCAM.1359438.0325.1:0,2021.GSCAM.1390480.0329.1:0,2021.GSCAM.1390483.0329.1:0):0):1,2021.GSCAM.1096840.0228.1:0):1,2021.GSCAM.1096640.0228.1:0):4,2021.GSCAM.1096584.0228.1:0):5,(2020.TE.45783.1.20:1,(2020.TE.45783.1.21:0,2020.TE.45783.1.22:0):0):2,(2020.TE.33690.1.3:2,(2020.TE.33690.1.2:0,2020.TE.37875.1.44:0):0):2,(2020.TE.21400.1.15:0,2020.TE.37875.1.25:0,2020.TE.37875.1.32:0,2020.TE.37875.1.35:0,2020.TE.37875.1.36:0,2020.TE.37875.1.38:0,2020.TE.37875.1.39:0,2020.TE.37875.1.40:0,2020.TE.37875.1.41:0,2020.TE.45783.1.12:0,2020.TE.45783.1.13:0,2020.TE.45783.1.17:0,2020.TE.45783.1.2:0,2020.TE.45783.1.4:0,2020.TE.45783.1.9:0,2020.TE.6021.1.10:0,2020.TE.6021.1.19:0,2020.TE.6021.1.3:0,2020.TE.72773.1.2:0,2020.TE.72773.1.5:0,2020.TE.9044.1.12:0,2020.TE.9044.1.19:0,2020.TE.9044.1.2:0,2020.TE.9044.1.9:0):0):1,(2021.GSLOM.1133176.0303.1:1,2021.GSLOM.1166099.0305.1:53,2021.GSLOM.1166102.0305.1:52,2021.GSLOM.1166106.0305.1:16,((((2021.GSCAM.1085207.0226.1:3,(2021.TE.96118.1.28:2,2021.TE.96118.1.29:2,(((2021.TE.171858.1.45:0,2021.TE.171858.1.51:0):1,2021.TE.171858.1.52:1,(2021.TE.164627.1.42:0,2021.TE.171858.1.44:0):0):4,(2021.GSLAZ.1063910.0224.1:0,2021.GSSIC.1365746.0326.1:0,2021.TE.115976.1.5:0,2021.TE.70799.1.20:0,2021.TE.70799.1.21:0,2021.TE.70799.1.23:0,2021.TE.70799.1.24:0,2021.TE.70799.1.25:0,2021.TE.70799.1.26:0,2021.TE.96118.1.35:0):0):2,(2021.TE.115976.1.20:1,(2021.TE.96118.1.38:1,(2021.GSTOS.1035871.0219.1:0,2021.GSTOS.1035900.0219.1:0):0):4,(2021.TE.149306.1.24:0,2021.TE.149306.1.35:0):3,2021.TE.133061.1.7:0):2,(2021.GSLAZ.1229136.0312.1:0,2021.GSLAZ.1259194.0316.1:0,2021.GSLAZ.1259195.0316.1:0):2,2021.TE.130930.1.5:2,(2021.GSLOM.1403611.0330.1:3,2021.GSLOM.1012923.0217.1:0):2,(2021.TE.103976.1.14:0,2021.TE.115976.1.25:0):2,2021.TE.130930.1.67:2,2021.TE.149306.1.27:2,(2021.TE.115976.1.36:0,2021.TE.115976.1.43:0,2021.TE.130930.1.21:0,2021.TE.149306.1.37:0):2,2021.TE.149306.1.40:2,(2021.GSLAZ.1295608.0319.1:0,2021.GSLAZ.1295611.0319.1:0,2021.GSLAZ.1295612.0319.1:0):2,2021.TE.130930.1.61:2,((((2021.TE.164630.1.79:2,2021.TE.164630.1.80:0):2,2021.TE.179786.1.25:0):1,(2021.TE.172028.1.20:2,2021.TE.164630.1.56:0):3,(((2021.TE.164630.1.70:0,2021.TE.164630.1.71:0,2021.TE.164630.1.72:0,2021.TE.164630.1.74:0,2021.TE.164630.1.75:0,2021.TE.164630.1.76:0,2021.TE.179786.1.60:0,2021.TE.179786.1.61:0,2021.TE.179786.1.63:0):1,2021.TE.164630.1.73:0):1,(2021.TE.179786.1.59:1,(2021.TE.179786.1.58:0,2021.TE.179786.1.62:0):0):1,(2021.TE.164630.1.77:0,2021.TE.172028.1.10:0,2021.TE.172028.1.7:0):0):2,(2021.TE.164630.1.1:0,2021.TE.164630.1.2:0,2021.TE.164630.1.39:0,2021.TE.164630.1.40:0,2021.TE.179786.1.12:0,2021.TE.179786.1.24:0,2021.TE.179786.1.27:0):0):1,(2021.TE.164627.1.33:1,2021.TE.172028.1.5:5,2021.TE.179786.1.40:2,2021.TE.164630.1.82:2,(2021.TE.164630.1.41:0,2021.TE.179786.1.11:0):0):1,2021.TE.164630.1.83:1,2021.TE.179786.1.52:1,2021.TE.179786.1.41:3,2021.TE.179786.1.47:2,(2021.TE.176659.1.57:2,2021.TE.159054.1.42:0):2,(2021.TE.164630.1.17:0,2021.TE.164630.1.8:0,2021.TE.172028.1.16:0,2021.TE.179786.1.23:0,2021.TE.179786.1.64:0):0):1,(2021.GSCAM.1096772.0228.1:1,2021.GSUMB.1181352.0308.1:0):1,((2021.GSVEN.1260963.0316.1:0,2021.GSVEN.1260964.0316.1:0):1,((2021.TE.179786.1.51:1,2021.TE.179786.1.44:0):1,2021.TE.103976.1.22:1,2021.TE.103976.1.7:1,(2021.GSCAM.1298664.0319.1:0,2021.GSCAM.1298676.0319.1:0,2021.GSCAM.1298749.0319.1:0):1,2021.TE.130930.1.59:1,2021.TE.149306.1.9:3,(2021.TE.103976.1.29:0,2021.TE.130930.1.62:0,2021.TE.130930.1.72:0,2021.TE.149306.1.11:0,2021.TE.149306.1.12:0,2021.TE.149306.1.13:0,2021.TE.149306.1.14:0,2021.TE.149306.1.15:0,2021.TE.149306.1.16:0,2021.TE.149306.1.17:0,2021.TE.149306.1.28:0):0):1,(2021.TE.130930.1.27:1,2021.TE.96118.1.45:3,2021.TE.130930.1.43:0):1,(2021.GSLAZ.1464625.0402.1:2,(2021.TE.130930.1.69:0,2021.TE.96118.1.41:0):0):1,2021.TE.115976.1.14:1,2021.TE.103976.1.26:1,2021.TE.130930.1.60:1,(2021.TE.130930.1.52:0,2021.TE.130930.1.53:0,2021.TE.130930.1.54:0):1,(2021.TE.115976.1.35:2,((2021.GSCAM.1307757.0322.1:4,(2021.GSCAM.1196991.0310.1:0,2021.GSCAM.1197001.0310.1:0,2021.GSCAM.1197002.0310.1:0,2021.GSCAM.1197005.0310.1:0):3,(2021.GSCAM.1390547.0329.1:2,2021.GSCAM.1390539.0329.1:7,2021.GSCAM.1447987.0402.1:0):2,2021.GSCAM.1197027.0310.1:1,2021.GSCAM.1307791.0322.1:63,2021.GSCAM.1390624.0329.1:9,(2021.GSCAM.1287633.0318.1:4,2021.GSCAM.1287631.0318.1:2,2021.GSCAM.1447731.0402.1:1,2021.GSCAM.1390716.0329.1:1,(2021.GSCAM.1447720.0402.1:0,2021.GSCAM.1447724.0402.1:0):1,2021.GSCAM.1447718.0402.1:1,2021.GSCAM.1447716.0402.1:1,(2021.GSCAM.1287630.0318.1:0,2021.GSCAM.1287632.0318.1:0,2021.GSCAM.1287634.0318.1:0,2021.GSCAM.1287635.0318.1:0,2021.GSCAM.1287636.0318.1:0,2021.GSCAM.1287637.0318.1:0,2021.GSCAM.1287638.0318.1:0,2021.GSCAM.1287639.0318.1:0,2021.GSCAM.1287640.0318.1:0,2021.GSCAM.1287641.0318.1:0,2021.GSCAM.1447712.0402.1:0,2021.GSCAM.1447713.0402.1:0,2021.GSCAM.1447714.0402.1:0,2021.GSCAM.1447715.0402.1:0,2021.GSCAM.1447717.0402.1:0,2021.GSCAM.1447719.0402.1:0,2021.GSCAM.1447721.0402.1:0,2021.GSCAM.1447722.0402.1:0,2021.GSCAM.1447723.0402.1:0,2021.GSCAM.1447725.0402.1:0,2021.GSCAM.1447726.0402.1:0,2021.GSCAM.1447727.0402.1:0,2021.GSCAM.1447728.0402.1:0,2021.GSCAM.1447729.0402.1:0,2021.GSCAM.1447730.0402.1:0,2021.GSCAM.1447876.0402.1:0):0):6,(2021.GSCAM.1197018.0310.1:0,2021.GSCAM.1197021.0310.1:0,2021.GSCAM.1307792.0322.1:0,2021.GSCAM.1307795.0322.1:0):0):6,(2021.TE.179786.1.5:3,2021.TE.179786.1.19:0):3,2021.TE.164630.1.24:2,(2021.TE.164630.1.52:2,2021.TE.164630.1.49:0):2,(2021.TE.179786.1.18:0,2021.TE.179786.1.36:0):0):1,(2021.GSCAM.1298522.0319.1:1,2021.GSCAM.1229605.0312.1:1,(2021.GSCAM.1169399.0306.1:11,2021.GSCAM.1298614.0319.1:0):4,2021.GSCAM.1298920.0319.1:3,2021.GSCAM.1298527.0319.1:3,2021.GSCAM.1298763.0319.1:2,(2021.GSCAM.1073034.0225.1:0,2021.GSCAM.1082468.0226.1:0,2021.GSCAM.1169173.0306.1:0,2021.GSCAM.1169197.0306.1:0,2021.GSCAM.1229261.0312.1:0,2021.GSCAM.1229343.0312.1:0,2021.GSCAM.1229701.0312.1:0,2021.GSCAM.1229889.0312.1:0,2021.GSCAM.1298658.0319.1:0,2021.GSCAM.1298689.0319.1:0,2021.GSCAM.1359248.0325.1:0,2021.GSCAM.1359479.0325.1:0):0):1,(2021.GSCAM.1298946.0319.1:1,(2021.GSCAM.1298670.0319.1:0,2021.GSCAM.1298704.0319.1:0):0):1,2021.TE.130930.1.33:1,2021.TE.96118.1.17:1,2021.GSCAM.1298686.0319.1:1,2021.TE.96118.1.22:1,2021.TE.103976.1.16:1,(2021.GSCAM.1087368.0226.1:0,2021.GSCAM.1095384.0227.1:0,2021.GSCAM.1095449.0227.1:0,2021.GSCAM.1167370.0305.1:0,2021.GSCAM.1169082.0306.1:0,2021.GSCAM.1169132.0306.1:0,2021.GSCAM.1298636.0319.1:0,2021.GSCAM.1298644.0319.1:0,2021.GSCAM.1298690.0319.1:0,2021.GSCAM.1298739.0319.1:0,2021.GSCAM.1359104.0325.1:0,2021.GSCAM.1359182.0325.1:0,2021.GSCAM.1359197.0325.1:0,2021.GSCAM.1359417.0325.1:0,2021.TE.103976.1.19:0,2021.TE.103976.1.8:0,2021.TE.115976.1.15:0,2021.TE.115976.1.16:0,2021.TE.115976.1.17:0,2021.TE.115976.1.18:0,2021.TE.115976.1.23:0,2021.TE.96118.1.10:0,2021.TE.96118.1.11:0,2021.TE.96118.1.12:0,2021.TE.96118.1.13:0,2021.TE.96118.1.14:0,2021.TE.96118.1.16:0,2021.TE.96118.1.18:0,2021.TE.96118.1.19:0,2021.TE.96118.1.20:0,2021.TE.96118.1.21:0,2021.TE.96118.1.23:0,2021.TE.96118.1.24:0,2021.TE.96118.1.25:0):0):1,2021.TE.96118.1.37:2,2021.TE.96118.1.36:2,(2021.GSLAZ.1091797.0227.1:0,2021.GSLAZ.1091798.0227.1:0,2021.TE.103976.1.1:0,2021.TE.103976.1.9:0,2021.TE.115976.1.11:0):0):1,((2021.TE.96118.1.33:1,2021.GSUMB.1178582.0308.1:1,2021.TE.130930.1.68:1,2021.TE.103976.1.28:2,(2021.GSUMB.1014545.0217.1:0,2021.GSUMB.1014675.0217.1:0,2021.TE.149306.1.18:0):0):1,(2021.TE.96118.1.30:0,2021.TE.96118.1.34:0):1,2021.TE.149306.1.1:2,(2021.TE.130930.1.22:0,2021.TE.149306.1.10:0,2021.TE.149306.1.44:0):0):1,((2021.GSLAZ.1195954.0310.1:1,2021.GSLAZ.1039785.0220.1:0):1,2021.GSCAM.1169456.0306.1:1,2021.GSLAZ.1229141.0312.1:1,2021.GSLAZ.1217386.0311.1:3,(2021.GSCAM.1088017.0226.1:0,2021.GSCAM.1096962.0228.1:0,2021.GSLAZ.1091794.0227.1:0):0):1,(2021.GSCAM.1096776.0228.1:1,2021.GSCAM.1096706.0228.1:2,2021.GSCAM.1096722.0228.1:2,(2021.GSCAM.1085205.0226.1:0,2021.GSCAM.1096563.0228.1:0,2021.GSCAM.1096781.0228.1:0,2021.GSCAM.1096789.0228.1:0,2021.GSCAM.1298651.0319.1:0):0):1,(((2021.GSMOL.1385803.0329.1:1,2021.GSMOL.1385805.0329.1:0):2,(2021.GSLAZ.1091787.0227.1:0,2021.GSLAZ.1091790.0227.1:0,2021.GSLAZ.1259412.0316.1:0):0):1,(2021.GSLAZ.1464621.0402.1:0,2021.GSLAZ.1492571.0406.1:0,2021.GSLAZ.1492573.0406.1:0):1,2021.GSLOM.1085230.0226.1:15,(2021.TE.130930.1.47:0,2021.TE.149306.1.53:0):2,2021.GSLAZ.1217383.0311.1:0):1,((2021.TE.104032.1.73:0,2021.TE.104032.1.74:0,2021.TE.104032.1.77:0,2021.TE.104032.1.78:0):1,2021.GSLAZ.1063909.0224.1:0):1,(2021.TE.115976.1.6:1,(2021.TE.130930.1.26:0,2021.TE.96118.1.26:0):0):1,2021.TE.115976.1.59:1,(2021.TE.149306.1.23:0,2021.TE.149306.1.26:0):1,2021.TE.149306.1.64:1,2021.TE.130315.1.36:1,(2021.TE.39828.1.2:0,2021.TE.39828.1.3:0,2021.TE.39828.1.4:0):1,2021.TE.115976.1.22:1,2021.TE.89065.1.44:1,2021.TE.103976.1.15:1,2021.TE.130930.1.70:1,2021.TE.103976.1.21:1,2021.TE.96118.1.32:1,2021.TE.115976.1.13:1,2021.TE.130930.1.12:1,2021.GSCAM.1169286.0306.1:4,2021.GSLAZ.1492564.0406.1:4,2021.GSCAM.1298510.0319.1:3,(2021.GSLAZ.1295610.0319.1:2,2021.GSLAZ.1229132.0312.1:2,2021.GSLAZ.1295609.0319.1:2,2021.GSCAM.1359210.0325.1:1,2021.GSLAZ.1290803.0318.1:1,2021.GSLAZ.1023524.0218.1:0):3,(2021.TE.115976.1.27:0,2021.TE.115976.1.28:0):3,(2021.TE.130930.1.66:0,2021.TE.149306.1.2:0):3,(2021.GSLAZ.1295613.0319.1:0,2021.GSSAR.1195431.0309.1:0,2021.GSSAR.1324019.0324.1:0,2021.GSSAR.1379988.0327.1:0,2021.GSSAR.1380032.0327.1:0,2021.GSSAR.1380041.0327.1:0,2021.GSUMB.1198007.0310.1:0,2021.GSUMB.1200515.0310.1:0,2021.GSUMB.1200517.0310.1:0,2021.TE.103976.1.18:0,2021.TE.103976.1.2:0,2021.TE.103976.1.23:0,2021.TE.103976.1.25:0,2021.TE.115976.1.1:0,2021.TE.115976.1.10:0,2021.TE.115976.1.12:0,2021.TE.115976.1.2:0,2021.TE.115976.1.21:0,2021.TE.115976.1.26:0,2021.TE.115976.1.3:0,2021.TE.115976.1.4:0,2021.TE.115976.1.57:0,2021.TE.115976.1.8:0,2021.TE.115976.1.9:0,2021.TE.130315.1.32:0,2021.TE.130315.1.35:0,2021.TE.130930.1.1:0,2021.TE.130930.1.11:0,2021.TE.130930.1.4:0,2021.TE.130930.1.50:0,2021.TE.130930.1.6:0,2021.TE.130930.1.63:0,2021.TE.130930.1.71:0,2021.TE.149306.1.56:0,2021.TE.149306.1.77:0,2021.TE.96118.1.2:0,2021.TE.96118.1.27:0,2021.TE.96118.1.31:0,2021.TE.96118.1.42:0,2021.TE.96118.1.5:0,2021.TE.96118.1.6:0):0):2,(((2021.GSCAM.1298978.0319.1:1,2021.GSCAM.1219105.0311.1:4,(2021.GSCAM.1229280.0312.1:0,2021.TE.115976.1.56:0):0):1,2021.GSCAM.1229340.0312.1:0):2,2021.GSCAM.1096837.0228.1:0):2,2021.GSCAM.1219130.0311.1:1,2021.GSSAR.1379996.0327.1:0):4,2021.GSCAM.1299124.0319.1:3,2021.GSCAM.1359103.0325.1:2,2021.GSCAM.1299111.0319.1:2,2021.TE.104032.1.71:5,2021.GSSAR.1195474.0309.1:0):4,((2021.GSCAM.1299060.0319.1:11,2021.GSCAM.1096907.0228.1:0):3,2021.GSCAM.1169377.0306.1:0):1,2021.TE.115976.1.19:9,2021.GSCAM.1169413.0306.1:0):5,2021.GSCAM.1166420.0305.1:0):10,2021.GSCAM.1219089.0311.1:6,2021.GSCAM.1299041.0319.1:5,2021.GSCAM.1086215.0226.1:4,2021.GSLOM.1133160.0303.1:4,2021.GSLOM.1133202.0303.1:4,((((2021.GSCAM.1229931.0312.1:2,2021.GSCAM.1229191.0312.1:0):3,(2021.GSCAM.1096893.0228.1:1,(2021.GSCAM.1229312.0312.1:1,(2021.GSCAM.1229360.0312.1:2,2021.GSCAM.1229353.0312.1:0):1,2021.GSCAM.1229357.0312.1:0):1,2021.GSCAM.1229194.0312.1:1,2021.GSCAM.1229189.0312.1:5,2021.GSCAM.1166431.0305.1:3,2021.GSCAM.1229181.0312.1:0):2,(2021.GSCAM.1219088.0311.1:1,2021.GSCAM.1219120.0311.1:0):2,(2021.GSCAM.1229192.0312.1:4,2021.GSCAM.1167479.0305.1:9,2021.GSCAM.1229186.0312.1:0):5,2021.GSCAM.1169358.0306.1:5,(2021.GSCAM.1229285.0312.1:4,(((2021.GSCAM.1166440.0305.1:3,2021.GSCAM.1080660.0225.1:0):5,((2021.GSCAM.1166529.0305.1:8,2021.GSCAM.1096894.0228.1:7,(2021.GSSAR.1302435.0320.1:2,2021.GSCAM.1169371.0306.1:2,2021.GSCAM.1299049.0319.1:0):5,2021.GSCAM.1219070.0311.1:5,2021.GSSAR.1195472.0309.1:5,2021.GSCAM.1359537.0325.1:4,2021.GSCAM.1167488.0305.1:3,2021.GSCAM.1299066.0319.1:3,2021.GSCAM.1359711.0325.1:0):1,2021.GSCAM.1166341.0305.1:7,2021.GSCAM.1088048.0226.1:6,2021.GSCAM.1096590.0228.1:5,2021.GSCAM.1169341.0306.1:4,2021.GSCAM.1080648.0225.1:0):3,(2021.GSCAM.1169372.0306.1:3,2021.GSCAM.1169355.0306.1:0):3,2021.GSCAM.1229218.0312.1:2,2021.GSCAM.1229731.0312.1:0):1,(2021.GSCAM.1359214.0325.1:1,2021.GSCAM.1166334.0305.1:1,2021.GSCAM.1080638.0225.1:0):1,2021.GSCAM.1219064.0311.1:0):3,2021.GSCAM.1359100.0325.1:13,(2021.GSCAM.1166433.0305.1:4,2021.GSCAM.1229363.0312.1:0):7,2021.GSCAM.1169400.0306.1:6,(2021.GSCAM.1229595.0312.1:5,2021.GSCAM.1096633.0228.1:5,(2021.GSCAM.1169424.0306.1:2,2021.GSCAM.1169381.0306.1:0):3,2021.GSTAA.1222791.0312.1:6,2021.GSCAM.1169390.0306.1:5,2021.GSCAM.1229349.0312.1:0):5,((2021.GSCAM.1169387.0306.1:4,2021.GSCAM.1229856.0312.1:7,2021.GSCAM.1169346.0306.1:0):4,2021.GSCAM.1229352.0312.1:4,2021.GSCAM.1169370.0306.1:3,(2021.GSCAM.1169402.0306.1:1,2021.GSCAM.1169357.0306.1:6,2021.GSCAM.1169344.0306.1:0):2,2021.GSCAM.1229206.0312.1:0):5,2021.GSCAM.1229358.0312.1:0):4,2021.GSCAM.1169318.0306.1:4,2021.GSCAM.1229556.0312.1:0):3,(2021.GSCAM.1390615.0329.1:14,2021.GSCAM.1080730.0225.1:8,2021.GSCAM.1157988.0304.1:4,(2021.GSCAM.1166425.0305.1:3,2021.GSCAM.1157993.0304.1:0):4,2021.GSCAM.1167458.0305.1:3,2021.GSCAM.1166413.0305.1:2,2021.GSCAM.1229269.0312.1:0):1,2021.GSCAM.1185737.0309.1:10,2021.TE.159054.1.90:4,2021.GSCAM.1096595.0228.1:0):3,2021.GSCAM.1299037.0319.1:0):3,2021.GSLOM.1133180.0303.1:3,2021.GSVEN.1181779.0308.1:2,(2021.GSLOM.1133186.0303.1:0,2021.GSLOM.1133196.0303.1:0):0):1,((2021.GSFVG.1109576.0301.1:2,2021.GSCAM.776923.0107.1:1,2021.GSCAM.960580.0209.1:1,2021.GSCAM.776959.0107.1:1,2021.GSCAM.1173735.0308.1:7,2021.GSCAM.960581.0209.1:0):7,2021.GSCAM.837247.0118.1:7,((2021.GSTAA.1048824.0222.1:0,2021.GSTAA.1063419.0224.1:0,2021.GSTAA.1110310.0301.1:0,2021.GSTAA.1110314.0301.1:0):4,2021.GSLAZ.1234383.0313.1:0):5,2020.GSLAZ.590697.1020.1:2,2020.GSLAZ.603137.1030.1:0):1,(((2021.GSCAM.778757.0107.1:1,(2021.GSCAM.778752.0107.1:0,2021.GSCAM.778776.0107.1:0,2021.GSCAM.778816.0107.1:0,2021.GSCAM.778817.0107.1:0):0):1,2021.GSCAM.778762.0107.1:1,(2021.GSCAM.778740.0107.1:1,2021.GSCAM.778749.0107.1:1,2021.GSCAM.778771.0107.1:0):1,(2021.GSCAM.778815.0107.1:1,(2021.GSCAM.778742.0107.1:0,2021.GSCAM.778743.0107.1:0,2021.GSCAM.778746.0107.1:0,2021.GSCAM.778747.0107.1:0,2021.GSCAM.778753.0107.1:0,2021.GSCAM.778754.0107.1:0,2021.GSCAM.778755.0107.1:0,2021.GSCAM.778756.0107.1:0,2021.GSCAM.778769.0107.1:0,2021.GSCAM.778778.0107.1:0,2021.GSCAM.778781.0107.1:0,2021.GSCAM.778798.0107.1:0,2021.GSCAM.778810.0107.1:0,2021.GSCAM.778811.0107.1:0,2021.GSCAM.778813.0107.1:0):0):1,((2021.GSCAM.778750.0107.1:0,2021.GSCAM.778751.0107.1:0,2021.GSCAM.778775.0107.1:0,2021.GSCAM.778794.0107.1:0):1,(2021.GSCAM.1086212.0226.1:0,2021.GSCAM.778772.0107.1:0):0):1,2021.GSCAM.778763.0107.1:1,2021.GSCAM.778786.0107.1:1,(2021.GSCAM.778745.0107.1:0,2021.GSCAM.778774.0107.1:0,2021.GSCAM.778799.0107.1:0):1,(2021.GSCAM.1086065.0226.1:0,2021.GSCAM.778764.0107.1:0,2021.GSCAM.778780.0107.1:0):1,2021.GSCAM.778805.0107.1:1,2021.GSCAM.778748.0107.1:1,2021.GSCAM.778808.0107.1:1,2021.GSCAM.778801.0107.1:1,2021.GSCAM.778741.0107.1:3,2021.GSCAM.1086103.0226.1:3,2021.GSCAM.778812.0107.1:2,(2021.GSCAM.778809.0107.1:0,2021.GSCAM.778814.0107.1:0):2,2021.GSCAM.1049345.0222.1:2,2021.GSCAM.778804.0107.1:2,(2021.GSCAM.778694.0107.1:0,2021.GSCAM.778737.0107.1:0,2021.GSCAM.778738.0107.1:0,2021.GSCAM.778739.0107.1:0,2021.GSCAM.778744.0107.1:0,2021.GSCAM.778758.0107.1:0,2021.GSCAM.778759.0107.1:0,2021.GSCAM.778760.0107.1:0,2021.GSCAM.778761.0107.1:0,2021.GSCAM.778765.0107.1:0,2021.GSCAM.778766.0107.1:0,2021.GSCAM.778767.0107.1:0,2021.GSCAM.778768.0107.1:0,2021.GSCAM.778770.0107.1:0,2021.GSCAM.778773.0107.1:0,2021.GSCAM.778779.0107.1:0,2021.GSCAM.778782.0107.1:0,2021.GSCAM.778783.0107.1:0,2021.GSCAM.778784.0107.1:0,2021.GSCAM.778785.0107.1:0,2021.GSCAM.778787.0107.1:0,2021.GSCAM.778788.0107.1:0,2021.GSCAM.778789.0107.1:0,2021.GSCAM.778790.0107.1:0,2021.GSCAM.778791.0107.1:0,2021.GSCAM.778792.0107.1:0,2021.GSCAM.778793.0107.1:0,2021.GSCAM.778795.0107.1:0,2021.GSCAM.778796.0107.1:0,2021.GSCAM.778797.0107.1:0,2021.GSCAM.778800.0107.1:0,2021.GSCAM.778802.0107.1:0,2021.GSCAM.778803.0107.1:0,2021.GSCAM.778806.0107.1:0,2021.GSCAM.778807.0107.1:0):0):1,2021.GSCAM.1086099.0226.1:9,2021.GSCAM.1086084.0226.1:0):1,((2020.GSSAR.458085.0603.1:1,(2020.GSSAR.458084.0603.1:0,2020.GSSAR.613953.1104.1:0):0):1,2021.GSCAM.918421.0203.1:1,2021.GSCAM.877014.0126.1:1,2020.GSVEN.751413.1230.1:1,2020.GSLOM.542173.0923.1:1,2021.GSVEN.856908.0121.1:1,2020.GSVEN.751382.1230.1:1,2020.TE.9044.1.14:3,2020.GSLOM.542377.0923.1:2,(2020.GSSAR.613955.1104.1:0,2020.GSVEN.452182.0527.1:0,2020.GSVEN.751395.1230.1:0,2021.GSTAA.856902.0121.1:0,2021.GSUMB.1020168.0218.1:0,2021.GSUMB.1020169.0218.1:0):0):1,2020.GSLAZ.603153.1030.1:1,(2020.GSVEN.751355.1230.1:1,2020.GSLOM.542134.0923.1:1,2021.GSCAM.837315.0118.1:6,2020.GSLOM.542361.0923.1:5,2021.GSVEN.1181818.0308.1:5,(2020.GSVEN.751430.1230.1:1,(2020.GSVEN.492981.0720.1:0,2020.GSVEN.522857.0826.1:0):0):3,2021.GSLAZ.856873.0121.1:3,(2020.GSLOM.542306.0923.1:0,2020.GSLOM.542430.0923.1:0):0):1,(2021.GSCAM.778698.0107.1:1,(2021.GSCAM.778648.0107.1:0,2021.GSCAM.778700.0107.1:0):1,2021.GSCAM.778697.0107.1:1,2021.GSCAM.778701.0107.1:1,(2021.GSCAM.778649.0107.1:0,2021.GSCAM.778651.0107.1:0,2021.GSCAM.778696.0107.1:0,2021.GSCAM.778699.0107.1:0,2021.GSCAM.778702.0107.1:0,2021.GSCAM.778703.0107.1:0):0):1,((2021.GSVEN.794828.0111.1:9,2020.GSCAM.738128.1228.1:4,2021.GSVEN.977191.0211.1:3,2021.GSVEN.1064018.0224.1:0):1,(2020.GSVEN.751324.1230.1:1,2020.GSVEN.751323.1230.1:0):6,2021.GSCAM.778646.0107.1:2,(2020.GSCAM.494761.0722.1:0,2021.GSCAM.775259.0107.1:0,2021.GSCAM.778682.0107.1:0,2021.GSCAM.876972.0126.1:0,2021.GSCAM.918417.0203.1:0):0):1,(2020.TE.21400.1.2:1,2020.TE.21400.1.9:3,2020.TE.21400.1.21:3,(2020.TE.21400.1.7:0,2020.TE.9044.1.18:0):0):1,(2021.GSCAM.778656.0107.1:1,(2020.GSVEN.636465.1113.1:0,2020.GSVEN.636466.1113.1:0):62,2020.GSVEN.636464.1113.1:4,(2021.GSCAM.856700.0121.1:1,2021.GSCAM.837316.0118.1:0):2,2020.TE.84877.1.2:2,(2020.GSLOM.542145.0923.1:0,2020.GSLOM.542293.0923.1:0,2020.GSLOM.542317.0923.1:0,2020.GSLOM.542349.0923.1:0,2020.GSLOM.542358.0923.1:0,2020.GSLOM.542363.0923.1:0,2021.GSCAM.856869.0121.1:0,2021.GSLAZ.856877.0121.1:0):0):1,2020.GSSAR.614398.1105.1:1,(2020.TE.84877.1.8:1,2020.TE.26204.1.7:0):1,(2020.GSVEN.751326.1230.1:1,2021.GSLAZ.1091286.0226.1:8,((2021.GSTAA.1063423.0224.1:0,2021.GSTAA.1063426.0224.1:0):3,2021.GSTAA.1222825.0312.1:0):6,((2021.GSCAM.1176228.0308.1:0,2021.GSCAM.1176247.0308.1:0):1,2020.TE.359601.1.24:1,2021.GSCAM.1173670.0308.1:0):3,2020.TE.26204.1.6:3,(2020.GSVEN.751366.1230.1:0,2020.GSVEN.751404.1230.1:0):0):1,(2021.GSSAR.856882.0121.1:1,(2021.GSVEN.1181749.0308.1:0,2021.GSVEN.1181793.0308.1:0,2021.GSVEN.1181795.0308.1:0,2021.GSVEN.1181799.0308.1:0):2,2021.GSSAR.856883.0121.1:0):1,(2020.GSLOM.542266.0923.1:1,2021.GSLOM.1133147.0303.1:4,2020.GSLOM.542147.0923.1:0):1,2021.GSCAM.1056872.0223.1:1,(2020.GSLOM.542175.0923.1:1,(2020.GSFVG.498559.0727.1:1,(2020.GSFVG.498560.0727.1:0,2020.GSFVG.498561.0727.1:0):0):8,((2021.GSFVG.1109620.0301.1:1,2021.GSFVG.1251258.0315.1:0):3,2021.GSFVG.1251259.0315.1:11,2021.GSCAM.1173540.0308.1:0):8,2021.GSCAM.776924.0107.1:6,(2020.GSVEN.751339.1230.1:0,2020.GSVEN.751342.1230.1:0,2020.GSVEN.751353.1230.1:0):5,2021.GSCAM.833529.0118.1:4,(2020.GSLOM.542129.0923.1:0,2020.GSLOM.542422.0923.1:0,2021.GSUMB.856906.0121.1:0):0):1,((2021.GSLOM.1133183.0303.1:1,2021.GSCAL.856889.0121.1:0):1,(2020.GSLOM.542110.0923.1:0,2020.GSLOM.542211.0923.1:0,2020.GSLOM.542263.0923.1:0,2020.GSLOM.542270.0923.1:0,2020.GSLOM.542404.0923.1:0,2020.GSLOM.542440.0923.1:0):0):1,(2020.TE.26204.1.8:1,2020.TE.26204.1.5:0):1,((2020.GSLOM.542160.0923.1:0,2020.GSLOM.542441.0923.1:0):1,(2020.GSLOM.542098.0923.1:0,2020.GSLOM.542426.0923.1:0,2021.GSLOM.855554.0121.1:0):0):1,2021.GSVEN.1181784.0308.1:1,2020.TE.108217.1.5:1,(((2021.GSCAM.1307753.0322.1:0,2021.GSCAM.1307763.0322.1:0,2021.GSCAM.1307766.0322.1:0):1,2021.GSTAA.1222845.0312.1:7,(2021.GSCAM.1390508.0329.1:0,2021.GSCAM.1390510.0329.1:0):0):7,(2021.GSVEN.1181726.0308.1:0,2021.GSVEN.977171.0211.1:0,2021.GSVEN.977172.0211.1:0):5,2020.GSLOM.542246.0923.1:0):1,2021.GSCAM.778736.0107.1:1,(2020.GSLOM.542152.0923.1:0,2020.GSLOM.542154.0923.1:0):1,2020.GSLAZ.603166.1030.1:1,2020.GSVEN.751437.1230.1:1,(2021.GSCAM.1086165.0226.1:17,(2020.GSLOM.542388.0923.1:0,2020.GSVEN.522861.0826.1:0):0):1,(2020.GSLAZ.603152.1030.1:0,2020.GSLAZ.603171.1030.1:0,2020.GSLAZ.603172.1030.1:0):1,2021.GSVEN.1260873.0316.1:1,2021.GSUMB.1020167.0218.1:1,2021.GSVEN.1181747.0308.1:1,((2021.GSCAM.918475.0203.1:6,2021.GSCAM.918474.0203.1:4,2021.GSCAM.918418.0203.1:0):7,2021.GSCAM.877018.0126.1:0):1,2020.GSBAS.477198.0629.1:1,2020.GSLAZ.603140.1030.1:1,(2020.GSVEN.751409.1230.1:0,2020.GSVEN.751412.1230.1:0):1,2021.GSVEN.1181768.0308.1:1,2020.GSVEN.751348.1230.1:1,2020.GSLOM.542120.0923.1:1,(2020.GSLAZ.603175.1030.1:0,2020.GSLOM.542389.0923.1:0):1,2020.GSLAZ.603174.1030.1:1,2020.GSLOM.542402.0923.1:1,2020.GSLAZ.603164.1030.1:1,2021.GSLOM.1133172.0303.1:1,2020.GSLOM.542141.0923.1:1,2020.TE.21400.1.24:1,(2020.GSLOM.542158.0923.1:0,2020.GSLOM.542162.0923.1:0):1,2020.GSVEN.751399.1230.1:1,(2020.GSLOM.542206.0923.1:0,2020.GSLOM.542209.0923.1:0):1,2020.GSVEN.751408.1230.1:1,2020.GSLOM.542344.0923.1:1,2021.GSVEN.1181730.0308.1:1,2021.GSBAS.856888.0121.1:1,(2020.GSLAZ.603167.1030.1:0,2020.GSVEN.636469.1113.1:0,2020.GSVEN.636470.1113.1:0):1,(2020.TE.21400.1.3:0,2020.TE.37875.1.28:0):1,(2020.GSLOM.542170.0923.1:0,2020.GSLOM.542172.0923.1:0):1,(2020.GSLOM.542362.0923.1:0,2020.GSVEN.636472.1113.1:0):1,(2020.GSLOM.460080.0605.1:0,2020.GSLOM.542244.0923.1:0):1,2020.GSLOM.542119.0923.1:1,2021.GSVEN.1181815.0308.1:1,2020.TE.84877.1.7:1,2020.GSCAM.477204.0629.1:1,2021.GSCAM.778735.0107.1:1,2020.GSLOM.542195.0923.1:1,2020.GSLAZ.603165.1030.1:1,2020.TE.21400.1.16:1,2020.TE.26204.1.11:1,2020.GSLAZ.603138.1030.1:1,2020.GSLAZ.590695.1020.1:1,2020.GSLOM.542427.0923.1:1,2020.GSLOM.542139.0923.1:1,2020.TE.21400.1.19:1,2020.GSVEN.636475.1113.1:1,2020.GSLAZ.603139.1030.1:1,2020.GSLOM.542364.0923.1:1,2020.GSLOM.542271.0923.1:1,2021.GSCAM.1096969.0228.1:14,2021.GSCAM.1254800.0315.1:14,2021.GSCAM.1056831.0223.1:14,2021.GSLOM.1133145.0303.1:14,(2021.GSLAZ.1079398.0225.1:2,2021.GSLAZ.1222719.0311.1:0):13,2021.GSLAZ.1210498.0311.1:12,2021.GSVEN.977246.0211.1:12,2021.GSFVG.1109581.0301.1:10,2021.GSCAM.1049447.0222.1:10,2021.GSCAM.1287509.0318.1:9,2021.GSCAM.1287705.0318.1:9,2021.GSLOM.1379391.0327.1:9,(2020.GSVEN.751340.1230.1:2,2020.GSVEN.747470.1230.1:1,2021.GSVEN.1260867.0316.1:0):8,(2021.GSCAM.1039375.0220.1:2,2021.GSCAM.1039300.0220.1:0):8,2021.GSCAM.1049361.0222.1:7,2021.GSCAM.918462.0203.1:7,(2021.GSCAM.1039371.0220.1:3,2021.GSCAM.1056681.0223.1:1,2021.GSCAM.837287.0118.1:0):6,2020.GSLAZ.590696.1020.1:6,2021.GSCAM.960535.0209.1:6,2021.GSCAM.776902.0107.1:5,2021.GSLAZ.1091280.0226.1:5,2021.GSCAM.1166510.0305.1:5,2021.TE.104032.1.67:5,2021.GSVEN.1260950.0316.1:5,(2021.GSCAM.1173339.0308.1:5,2021.GSCAM.1039423.0220.1:1,2021.GSCAM.1039379.0220.1:0):5,(2021.GSLAZ.965139.0210.1:1,2021.GSLAZ.1009025.0216.1:0):5,2020.GSLAZ.590694.1020.1:5,2021.GSVEN.977184.0211.1:5,2021.GSLOM.1166100.0305.1:5,((2021.GSCAM.1080661.0225.1:3,((2021.GSCAM.900586.0129.1:1,2020.GSBAS.722903.1221.1:1,(2020.GSBAS.722874.1221.1:0,2020.GSBAS.722906.1221.1:0):0):2,((2021.GSCAM.960549.0209.1:0,2021.GSCAM.960641.0209.1:0,2021.GSCAM.960642.0209.1:0):1,(2021.GSCAM.960443.0209.1:0,2021.GSCAM.960532.0209.1:0,2021.GSCAM.960534.0209.1:0,2021.GSCAM.960619.0209.1:0,2021.GSCAM.960621.0209.1:0):0):1,2021.GSCAM.960552.0209.1:1,2021.GSCAM.960478.0209.1:5,2021.GSCAM.1085204.0226.1:4,(2020.GSCAM.738129.1228.1:2,(2021.GSCAM.1173430.0308.1:2,2021.GSCAM.1173373.0308.1:0):1,(2020.GSCAM.736887.1226.1:0,2021.GSCAM.1173690.0308.1:0,2021.GSCAM.776895.0107.1:0):1,2021.GSCAM.1056757.0223.1:0):4,2021.GSCAM.1096468.0228.1:3,2021.GSCAM.1086094.0226.1:3,(2021.GSCAM.1086119.0226.1:1,2021.GSCAM.1086062.0226.1:3,2021.GSCAM.1086070.0226.1:0):2,(2020.TE.359601.1.11:0,2020.TE.359601.1.17:0,2021.GSCAM.1049352.0222.1:0,2021.GSCAM.1049388.0222.1:0,2021.GSCAM.1049391.0222.1:0,2021.GSCAM.1176159.0308.1:0,2021.GSCAM.900605.0129.1:0,2021.GSCAM.900617.0129.1:0,2021.GSCAM.900618.0129.1:0,2021.GSCAM.900627.0129.1:0,2021.GSCAM.900661.0129.1:0,2021.GSCAM.900671.0129.1:0,2021.GSCAM.900678.0129.1:0,2021.GSCAM.900679.0129.1:0,2021.GSCAM.900681.0129.1:0,2021.GSCAM.960447.0209.1:0,2021.GSCAM.960528.0209.1:0,2021.GSCAM.960529.0209.1:0,2021.GSCAM.960533.0209.1:0,2021.GSCAM.960548.0209.1:0,2021.GSCAM.960558.0209.1:0,2021.GSCAM.960622.0209.1:0,2021.GSCAM.960623.0209.1:0,2021.GSCAM.960624.0209.1:0,2021.GSCAM.960626.0209.1:0,2021.GSCAM.960627.0209.1:0,2021.GSCAM.960628.0209.1:0,2021.GSCAM.960640.0209.1:0,2021.TE.8600.1.11:0,2021.TE.8600.1.16:0,2021.TE.8600.1.55:0,2021.TE.8600.1.56:0):0):2,((((2021.GSCAM.1185601.0309.1:1,(2021.GSCAM.1424304.0401.1:0,2021.GSCAM.1424314.0401.1:0):0):1,(2021.GSCAM.1196972.0310.1:0,2021.GSCAM.1196973.0310.1:0):1,2021.GSCAM.1173901.0308.1:1,2021.GSCAM.1196974.0310.1:1,(2021.GSCAM.1039476.0220.1:0,2021.GSCAM.1085117.0226.1:0,2021.GSCAM.1197030.0310.1:0,2021.GSCAM.837330.0118.1:0,2021.GSCAM.847825.0119.1:0,2021.GSCAM.860203.0122.1:0):0):1,2021.GSCAM.1085227.0226.1:1,(2021.GSCAM.1085025.0226.1:0,2021.GSCAM.1096751.0228.1:0):1,2021.GSCAM.1166382.0305.1:1,2021.GSCAM.1096352.0228.1:1,(2021.GSCAM.1080689.0225.1:0,2021.GSCAM.1085132.0226.1:0,2021.GSCAM.1085134.0226.1:0,2021.GSCAM.1087373.0226.1:0,2021.GSCAM.1096390.0228.1:0):0):1,2021.GSCAM.1085229.0226.1:1,2021.GSCAM.1096949.0228.1:1,(2021.GSCAM.1158026.0304.1:1,2021.GSCAM.1096928.0228.1:1,(2021.GSCAM.1080732.0225.1:0,2021.GSCAM.1085152.0226.1:0,2021.GSCAM.1096625.0228.1:0,2021.GSCAM.1158010.0304.1:0):0):1,2021.GSCAM.1088055.0226.1:3,2021.GSCAM.1088065.0226.1:3,2021.GSCAM.1096843.0228.1:2,(2021.GSCAM.1088010.0226.1:0,2021.GSCAM.1088033.0226.1:0,2021.GSCAM.1088038.0226.1:0,2021.GSCAM.1169285.0306.1:0,2021.GSCAM.1298982.0319.1:0):0):1,2021.GSCAM.1167496.0305.1:0):3,((2021.GSCAM.1085081.0226.1:4,2021.GSCAM.1096582.0228.1:0):2,2021.GSCAM.1088049.0226.1:0):1,(2021.GSCAM.1097004.0228.1:4,2021.GSCAM.1096989.0228.1:0):7,(2021.GSCAM.1039444.0220.1:0,2021.GSCAM.1039510.0220.1:0):7,2021.GSCAM.1080731.0225.1:0):4,2020.GSBAS.722892.1221.1:4,(2021.GSVEN.1163839.0305.1:1,(2020.GSVEN.751337.1230.1:0,2020.GSVEN.751345.1230.1:0):0):4,((2021.GSCAM.1447753.0402.1:0,2021.GSCAM.1447754.0402.1:0,2021.GSCAM.1447755.0402.1:0,2021.GSCAM.1447756.0402.1:0,2021.GSCAM.1447757.0402.1:0,2021.GSCAM.1447758.0402.1:0,2021.GSCAM.1447760.0402.1:0,2021.GSCAM.1447761.0402.1:0):2,2021.GSCAM.1359269.0325.1:0):4,2021.GSFVG.856872.0121.1:4,2021.GSCAM.1049449.0222.1:4,2020.TE.108217.1.7:4,(2020.GSBAS.653792.1123.1:4,2021.GSVEN.977175.0211.1:0):4,(2021.GSCAM.776978.0107.1:0,2021.GSCAM.776983.0107.1:0):4,2021.GSCAM.776970.0107.1:4,2021.GSCAM.925498.0203.1:3,((2021.GSLAZ.1224910.0312.1:0,2021.GSLAZ.1257897.0316.1:0):1,(2021.GSLAZ.1257873.0316.1:0,2021.GSLAZ.1257894.0316.1:0,2021.GSLAZ.1257895.0316.1:0,2021.GSLAZ.1257896.0316.1:0):0):3,2021.GSCAM.776968.0107.1:3,2020.GSLAZ.590693.1020.1:3,2020.TE.26204.1.2:3,2021.GSVEN.1181770.0308.1:3,2021.GSLOM.1133187.0303.1:3,2021.GSVEN.1181783.0308.1:3,2021.GSLOM.1133181.0303.1:3,(2021.TE.8600.1.68:0,2021.TE.8600.1.69:0):3,2020.GSVEN.636488.1113.1:3,2020.GSVEN.751329.1230.1:3,2020.TE.21400.1.18:3,(2020.GSBAS.457736.0602.1:0,2020.GSBAS.525573.0831.1:0,2020.GSLAZ.417922.0327.1:0,2020.GSLAZ.603141.1030.1:0,2020.GSLAZ.603142.1030.1:0,2020.GSLAZ.603143.1030.1:0,2020.GSLAZ.603144.1030.1:0,2020.GSLAZ.603145.1030.1:0,2020.GSLAZ.603146.1030.1:0,2020.GSLAZ.603147.1030.1:0,2020.GSLAZ.603148.1030.1:0,2020.GSLAZ.603149.1030.1:0,2020.GSLAZ.603154.1030.1:0,2020.GSLAZ.603155.1030.1:0,2020.GSLAZ.603156.1030.1:0,2020.GSLAZ.603157.1030.1:0,2020.GSLAZ.603158.1030.1:0,2020.GSLAZ.603159.1030.1:0,2020.GSLAZ.603160.1030.1:0,2020.GSLAZ.603161.1030.1:0,2020.GSLAZ.603162.1030.1:0,2020.GSLAZ.603163.1030.1:0,2020.GSLAZ.603168.1030.1:0,2020.GSLAZ.603169.1030.1:0,2020.GSLAZ.603170.1030.1:0,2020.GSLAZ.603173.1030.1:0,2020.GSLAZ.603176.1030.1:0,2020.GSLOM.460081.0605.1:0,2020.GSLOM.460089.0605.1:0,2020.GSLOM.486649.0710.1:0,2020.GSLOM.486663.0710.1:0,2020.GSLOM.542099.0923.1:0,2020.GSLOM.542100.0923.1:0,2020.GSLOM.542103.0923.1:0,2020.GSLOM.542106.0923.1:0,2020.GSLOM.542108.0923.1:0,2020.GSLOM.542109.0923.1:0,2020.GSLOM.542118.0923.1:0,2020.GSLOM.542122.0923.1:0,2020.GSLOM.542125.0923.1:0,2020.GSLOM.542131.0923.1:0,2020.GSLOM.542135.0923.1:0,2020.GSLOM.542136.0923.1:0,2020.GSLOM.542137.0923.1:0,2020.GSLOM.542144.0923.1:0,2020.GSLOM.542146.0923.1:0,2020.GSLOM.542157.0923.1:0,2020.GSLOM.542161.0923.1:0,2020.GSLOM.542179.0923.1:0,2020.GSLOM.542180.0923.1:0,2020.GSLOM.542184.0923.1:0,2020.GSLOM.542187.0923.1:0,2020.GSLOM.542193.0923.1:0,2020.GSLOM.542198.0923.1:0,2020.GSLOM.542199.0923.1:0,2020.GSLOM.542200.0923.1:0,2020.GSLOM.542214.0923.1:0,2020.GSLOM.542219.0923.1:0,2020.GSLOM.542235.0923.1:0,2020.GSLOM.542237.0923.1:0,2020.GSLOM.542238.0923.1:0,2020.GSLOM.542242.0923.1:0,2020.GSLOM.542249.0923.1:0,2020.GSLOM.542256.0923.1:0,2020.GSLOM.542258.0923.1:0,2020.GSLOM.542259.0923.1:0,2020.GSLOM.542262.0923.1:0,2020.GSLOM.542265.0923.1:0,2020.GSLOM.542272.0923.1:0,2020.GSLOM.542287.0923.1:0,2020.GSLOM.542319.0923.1:0,2020.GSLOM.542326.0923.1:0,2020.GSLOM.542332.0923.1:0,2020.GSLOM.542348.0923.1:0,2020.GSLOM.542354.0923.1:0,2020.GSLOM.542356.0923.1:0,2020.GSLOM.542372.0923.1:0,2020.GSLOM.542386.0923.1:0,2020.GSLOM.542403.0923.1:0,2020.GSLOM.542407.0923.1:0,2020.GSLOM.542410.0923.1:0,2020.GSLOM.542415.0923.1:0,2020.GSLOM.542418.0923.1:0,2020.GSLOM.542420.0923.1:0,2020.GSLOM.542428.0923.1:0,2020.GSLOM.542431.0923.1:0,2020.GSLOM.542433.0923.1:0,2020.GSLOM.542436.0923.1:0,2020.GSLOM.542438.0923.1:0,2020.GSLOM.542439.0923.1:0,2020.GSMOL.457728.0602.1:0,2020.GSSAR.457825.0602.1:0,2020.GSSAR.613706.1104.1:0,2020.GSSAR.614889.1105.1:0,2020.GSSAR.637108.1116.1:0,2020.GSSIC.457721.0602.1:0,2020.GSVEN.422437.0410.1:0,2020.GSVEN.452183.0527.1:0,2020.GSVEN.452186.0527.1:0,2020.GSVEN.452187.0527.1:0,2020.GSVEN.452188.0527.1:0,2020.GSVEN.452189.0527.1:0,2020.GSVEN.492980.0720.1:0,2020.GSVEN.492987.0720.1:0,2020.GSVEN.522858.0826.1:0,2020.GSVEN.522859.0826.1:0,2020.GSVEN.522860.0826.1:0,2020.GSVEN.522867.0826.1:0,2020.GSVEN.522868.0826.1:0,2020.GSVEN.751334.1230.1:0,2020.GSVEN.751349.1230.1:0,2020.GSVEN.751387.1230.1:0,2020.GSVEN.751388.1230.1:0,2020.GSVEN.751389.1230.1:0,2020.GSVEN.751391.1230.1:0,2020.GSVEN.751422.1230.1:0,2020.GSVEN.751434.1230.1:0,2020.GSVEN.751436.1230.1:0,2020.GSVEN.751440.1230.1:0,2020.TE.21400.1.11:0,2020.TE.21400.1.17:0,2020.TE.21400.1.20:0,2020.TE.21400.1.4:0,2020.TE.21400.1.5:0,2020.TE.21400.1.6:0,2020.TE.26204.1.12:0,2020.TE.26204.1.9:0,2020.TE.37875.1.29:0,2020.TE.37875.1.30:0,2020.TE.37875.1.31:0,2020.TE.6021.1.17:0,2020.TE.6021.1.23:0,2020.TE.6021.1.24:0,2020.TE.6021.1.9:0,2020.TE.84877.1.6:0,2020.TE.9044.1.15:0,2020.TE.9044.1.17:0,2020.TE.9044.1.20:0,2020.TE.9044.1.21:0,2021.GSCAL.856890.0121.1:0,2021.GSCAM.1086104.0226.1:0,2021.GSCAM.776969.0107.1:0,2021.GSCAM.833550.0118.1:0,2021.GSCAM.833551.0118.1:0,2021.GSCAM.856892.0121.1:0,2021.GSCAM.875674.0126.1:0,2021.GSCAM.876996.0126.1:0,2021.GSCAM.877001.0126.1:0,2021.GSCAM.877002.0126.1:0,2021.GSCAM.877019.0126.1:0,2021.GSLOM.780413.0108.1:0,2021.GSVEN.1181751.0308.1:0,2021.GSVEN.1181754.0308.1:0,2021.GSVEN.1181772.0308.1:0,2021.GSVEN.1260872.0316.1:0,2021.GSVEN.856716.0121.1:0):0):2,2021.GSCAM.1080733.0225.1:2,2021.GSCAM.1166389.0305.1:2,(2021.GSCAM.1080637.0225.1:7,2021.GSCAM.1229740.0312.1:6,2021.GSCAM.1080635.0225.1:6,2021.GSCAM.1359503.0325.1:5,2021.GSCAM.1082499.0226.1:4,2021.GSCAM.1169317.0306.1:3,2021.GSCAM.1087398.0226.1:3,2021.GSCAM.1167452.0305.1:0):2,2021.GSTAA.1110328.0301.1:2,(2021.GSCAM.1086137.0226.1:5,2021.GSCAM.778777.0107.1:3,2021.GSCAM.1086210.0226.1:0):2,((2021.GSCAM.778684.0107.1:1,((2021.GSCAM.1176025.0308.1:0,2021.GSCAM.778679.0107.1:0):1,2021.GSCAM.778678.0107.1:1,(2021.GSCAM.778675.0107.1:0,2021.GSCAM.778677.0107.1:0):0):1,2021.GSCAM.1176028.0308.1:6,2020.GSCAM.494759.0722.1:4,2021.GSCAM.877029.0126.1:2,(2020.GSCAM.494757.0722.1:0,2021.GSCAM.1039313.0220.1:0,2021.GSCAM.778655.0107.1:0,2021.GSCAM.778670.0107.1:0,2021.GSCAM.778674.0107.1:0,2021.GSCAM.918414.0203.1:0):0):1,2021.GSCAM.1176012.0308.1:0):2,(((((2021.GSSAR.1324027.0324.1:1,2021.GSSAR.1324022.0324.1:1,(2021.GSSAR.1324024.0324.1:0,2021.GSSAR.1372541.0326.1:0,2021.GSSAR.1379994.0327.1:0,2021.GSSAR.1380044.0327.1:0,2021.GSSAR.1442606.0401.1:0,2021.GSSAR.1442612.0401.1:0,2021.GSSAR.1442656.0401.1:0,2021.GSSAR.1442667.0401.1:0):0):2,2021.GSSAR.1380009.0327.1:1,2021.GSSAR.1380033.0327.1:0):2,2021.GSSAR.1442600.0401.1:0):11,(((2021.GSTAA.1461270.0402.1:0,2021.GSTAA.1489762.0406.1:0,2021.GSTAA.1489792.0406.1:0,2021.GSTAA.1489803.0406.1:0):1,(2021.GSTAA.1461268.0402.1:0,2021.GSTAA.1461269.0402.1:0):0):6,((2021.GSSIC.1081953.0226.1:0,2021.GSSIC.1176355.0308.1:0):6,2021.GSSIC.1310791.0322.1:0):6,(2021.GSTAA.1222841.0312.1:2,((2021.GSTAA.1222840.0312.1:0,2021.GSTAA.1222924.0312.1:0):1,2021.GSTAA.1110315.0301.1:1,2021.GSTAA.1494675.0407.1:2,(2021.GSTAA.1110299.0301.1:0,2021.GSTAA.1444770.0401.1:0):0):1,2021.GSTAA.1110316.0301.1:0):5,2021.GSLOM.1012924.0217.1:3,2021.GSTAA.1489781.0406.1:8,(2021.GSTAA.1185842.0309.1:3,2021.GSTAA.1185841.0309.1:0):7,2021.GSLOM.1379440.0327.1:0):7,2021.GSLOM.1403610.0330.1:0):15,2021.GSCAM.883499.0127.1:0):2,2021.GSCAM.1085179.0226.1:2,2021.GSCAM.1086195.0226.1:2,2021.GSCAM.833559.0118.1:2,2020.GSLOM.542323.0923.1:2,2020.GSVEN.751419.1230.1:2,2021.GSCAM.877024.0126.1:2,2021.GSLOM.1133173.0303.1:2,2020.GSLOM.542279.0923.1:2,2021.GSVEN.1181731.0308.1:2,2021.GSCAM.778667.0107.1:2,2021.GSCAM.778728.0107.1:2,2020.GSLOM.542378.0923.1:2,2021.GSCAM.1049369.0222.1:2,2021.GSCAM.833539.0118.1:2,2020.GSLOM.542379.0923.1:2,(2021.GSLOM.1133164.0303.1:2,(2020.GSLOM.542336.0923.1:0,2020.GSLOM.542368.0923.1:0):0):2,2021.GSCAM.833541.0118.1:2,2021.GSLOM.1379197.0327.1:2,2020.GSVEN.751333.1230.1:2,2021.GSCAM.1086081.0226.1:2,2021.GSCAM.778654.0107.1:2,2020.GSLOM.542394.0923.1:2,2020.GSVEN.452181.0527.1:2,2021.GSCAM.918419.0203.1:2,(2020.GSPIE.569866.1003.1:0,2021.GSPIE.856898.0121.1:0):2,2021.GSCAM.1086154.0226.1:2,2020.GSVEN.751447.1230.1:2,2020.GSLOM.542314.0923.1:2,2021.GSLOM.1133175.0303.1:2,2021.GSCAM.1176005.0308.1:2,2020.GSLOM.542155.0923.1:2,2020.GSLOM.584052.1019.1:2,2020.GSLOM.542387.0923.1:2,(2020.TE.33690.1.12:0,2020.TE.72773.1.11:0):2,2021.GSCAM.856871.0121.1:2,2021.GSLOM.1133193.0303.1:2,2021.GSCAM.1086106.0226.1:2,2021.GSCAM.1086187.0226.1:2,(2020.GSLOM.542281.0923.1:0,2020.GSLOM.542411.0923.1:0):2,2020.GSLOM.486654.0710.1:2,2020.GSLOM.542353.0923.1:2,2021.GSCAM.876998.0126.1:2,2020.GSLOM.542254.0923.1:2,2020.GSLOM.542297.0923.1:2,2021.GSLOM.1133185.0303.1:2,2021.GSLOM.779713.0108.1:2,2021.GSCAM.877008.0126.1:2,((2021.GSCAM.1173959.0308.1:114,2021.GSCAM.1173592.0308.1:19,2021.GSCAM.1173895.0308.1:12,2021.GSCAM.1173953.0308.1:10,2021.GSCAM.1254952.0315.1:8,2021.GSCAM.935110.0204.1:5,(2021.GSCAM.1085140.0226.1:2,2021.GSCAM.935144.0204.1:0):2,2021.GSCAM.1173727.0308.1:2,2021.GSCAM.1096596.0228.1:2,2021.GSCAM.1173724.0308.1:0):1,(2021.GSPIE.1055804.0223.1:1,2021.GSPIE.1055805.0223.1:0):1,2021.GSVEN.1163837.0305.1:1,2021.GSCAM.1176157.0308.1:1,2021.GSCAM.1086129.0226.1:1,(2021.GSCAM.1361526.0325.1:13,((2021.GSBAS.1360390.0325.1:0,2021.GSBAS.1366499.0326.1:0):2,2021.GSBAS.1372414.0326.1:0):12,2021.GSCAM.1173547.0308.1:11,2021.GSCAM.1185565.0309.1:10,(2021.TE.8600.1.15:2,2021.TE.8600.1.14:0):8,2021.GSCAM.1361527.0325.1:8,2021.GSFVG.1251250.0315.1:7,((2021.GSCAM.1049433.0222.1:1,(2021.GSCAM.1049432.0222.1:0,2021.GSCAM.900663.0129.1:0,2021.GSCAM.960457.0209.1:0):0):1,2021.GSCAM.1086067.0226.1:0):6,2021.GSCAM.1359649.0325.1:6,2021.GSLAZ.1299217.0319.1:6,2021.GSCAM.1167437.0305.1:6,((2021.GSCAM.1366903.0326.1:4,2021.GSCAM.1361546.0325.1:3,((2021.GSCAM.1361608.0325.1:1,2021.GSCAM.1361589.0325.1:0):8,2021.GSCAM.1366914.0326.1:8,2021.GSCAM.1366912.0326.1:8,2021.GSCAM.1366899.0326.1:7,(2021.GSCAM.1361619.0325.1:1,(2021.GSCAM.1361600.0325.1:0,2021.GSCAM.1361601.0325.1:0):0):7,2021.GSCAM.1361555.0325.1:6,((2021.GSCAM.1361580.0325.1:4,(2021.GSCAM.1361559.0325.1:9,2021.GSCAM.1361519.0325.1:8,2021.GSCAM.1361515.0325.1:0):7,2021.GSCAM.1361581.0325.1:6,2021.GSCAM.1361584.0325.1:0):5,2021.GSCAM.1361518.0325.1:2,2021.GSCAM.1361512.0325.1:0):5,((2021.GSCAM.1361514.0325.1:6,2021.GSCAM.1361534.0325.1:0):8,(2021.GSCAM.1366897.0326.1:3,2021.GSCAM.1366898.0326.1:0):7,(2021.GSCAM.1366917.0326.1:3,2021.GSCAM.1366894.0326.1:10,2021.GSCAM.1366918.0326.1:0):5,(2021.GSCAM.1366913.0326.1:3,2021.GSCAM.1361628.0325.1:2,2021.GSCAM.1361630.0325.1:4,2021.GSCAM.1361629.0325.1:0):4,2021.GSCAM.1361517.0325.1:0):4,(2021.GSCAM.1366909.0326.1:3,(2021.GSCAM.1361595.0325.1:8,2021.GSCAM.1361552.0325.1:6,2021.GSCAM.1366893.0326.1:6,2021.GSCAM.1361605.0325.1:0):2,(2021.GSCAM.1366920.0326.1:7,2021.GSCAM.1366916.0326.1:6,((2021.GSCAM.1361591.0325.1:4,2021.GSCAM.1366919.0326.1:0):4,2021.GSCAM.1361586.0325.1:0):6,((2021.GSCAM.1361522.0325.1:3,2021.GSCAM.1361550.0325.1:0):6,2021.GSCAM.1366891.0326.1:0):6,2021.GSCAM.1366915.0326.1:4,2021.GSCAM.1361510.0325.1:0):2,2021.GSCAM.1366896.0326.1:8,2021.GSCAM.1361551.0325.1:6,((2021.GSCAM.1361598.0325.1:3,2021.GSCAM.1361594.0325.1:6,2021.GSCAM.1361592.0325.1:0):4,2021.GSCAM.1361587.0325.1:3,2021.GSCAM.1361599.0325.1:3,2021.GSCAM.1361620.0325.1:0):5,(2021.GSCAM.1361613.0325.1:1,(2021.GSCAM.1361609.0325.1:0,2021.GSCAM.1361614.0325.1:0,2021.GSCAM.1361615.0325.1:0):0):5,2021.GSCAM.1361590.0325.1:5,2021.GSCAM.1361541.0325.1:5,2021.GSCAM.1361604.0325.1:0):4,(2021.GSCAM.1361606.0325.1:3,2021.GSCAM.1361607.0325.1:0):4,2021.GSCAM.1361543.0325.1:0):1,2021.GSCAM.1361542.0325.1:1,2021.GSCAM.1361545.0325.1:0):5,2021.GSCAM.1366905.0326.1:0):6,2021.GSCAM.1298943.0319.1:6,(2021.TE.14917.1.38:2,2021.TE.14917.1.15:0):6,(2021.TE.14917.1.17:0,2021.TE.14917.1.18:0):6,2021.GSLAZ.1259411.0316.1:6,2021.TE.103976.1.47:6,2021.GSFVG.1109610.0301.1:6,2021.GSVEN.977243.0211.1:5,2021.GSCAM.1158016.0304.1:5,2021.GSCAM.1085145.0226.1:5,((2021.GSCAM.1169193.0306.1:1,2021.GSCAM.1167325.0305.1:1,(2021.GSCAM.1167313.0305.1:0,2021.GSCAM.1167355.0305.1:0,2021.GSCAM.1169463.0306.1:0,2021.GSCAM.1169464.0306.1:0,2021.GSCAM.1298803.0319.1:0,2021.GSCAM.1359123.0325.1:0,2021.GSCAM.1447684.0402.1:0):0):2,2021.GSCAM.1096906.0228.1:1,2021.GSCAM.1229278.0312.1:0):5,2021.GSCAM.1176167.0308.1:5,(2020.GSLAZ.609990.1102.1:0,2021.GSLAZ.824408.0114.1:0):5,2021.GSVEN.977219.0211.1:5,2021.GSCAM.1173361.0308.1:5,2021.GSCAM.1169327.0306.1:5,2021.GSCAM.1166496.0305.1:4,2021.GSCAM.1185644.0309.1:4,((2021.GSFVG.1109604.0301.1:0,2021.GSFVG.1109606.0301.1:0,2021.GSFVG.1109609.0301.1:0):4,2021.GSCAM.1254756.0315.1:3,(((2021.TE.159054.1.18:0,2021.TE.164627.1.95:0):1,(2021.TE.130315.1.120:0,2021.TE.164627.1.26:0):0):1,(2021.TE.164627.1.58:1,(2021.TE.156116.1.19:0,2021.TE.159054.1.66:0,2021.TE.176659.1.30:0):0):1,2021.TE.130315.1.95:0):3,((2021.GSCAM.1366900.0326.1:4,2021.GSCAM.1366901.0326.1:0):8,2021.GSCAM.1013537.0217.1:0):3,2021.GSVEN.977168.0211.1:3,2021.GSVEN.1260922.0316.1:2,2021.GSCAM.1185561.0309.1:2,(2021.GSVEN.977239.0211.1:1,(2021.GSVEN.1260864.0316.1:0,2021.GSVEN.1260870.0316.1:0):1,2020.GSVEN.747459.1230.1:2,2021.GSVEN.1260863.0316.1:0):1,(2021.GSCAM.1424217.0401.1:0,2021.GSCAM.1424219.0401.1:0):1,2021.GSCAM.960570.0209.1:1,(2020.GSVEN.747476.1230.1:0,2021.GSCAM.1185696.0309.1:0,2021.GSCAM.1254736.0315.1:0,2021.GSCAM.1254936.0315.1:0,2021.GSCAM.1255037.0315.1:0,2021.GSCAM.1424186.0401.1:0,2021.GSVEN.1163835.0305.1:0):0):4,(2021.GSCAM.1167460.0305.1:4,((2021.GSCAM.1169449.0306.1:0,2021.GSCAM.1359374.0325.1:0):2,((((2021.TE.159054.1.56:1,((2021.GSCAM.1096783.0228.1:0,2021.GSCAM.1166523.0305.1:0):1,2021.GSCAM.1096402.0228.1:0):1,(2021.GSCAM.1359266.0325.1:0,2021.GSCAM.1359282.0325.1:0):1,2021.GSCAM.1447922.0402.1:1,2021.GSCAM.1166263.0305.1:1,2021.GSCAM.1096560.0228.1:1,2021.GSCAM.1359568.0325.1:1,((2021.GSCAM.1287716.0318.1:0,2021.GSCAM.1287719.0318.1:0):1,2021.GSCAM.1096964.0228.1:2,(2021.GSCAM.1229250.0312.1:0,2021.GSCAM.1298601.0319.1:0,2021.GSCAM.1298988.0319.1:0,2021.GSCAM.1359639.0325.1:0,2021.GSCAM.1359645.0325.1:0):0):2,2021.GSCAM.1298587.0319.1:2,(2021.GSCAM.1085097.0226.1:0,2021.GSCAM.1085177.0226.1:0,2021.GSCAM.1096377.0228.1:0,2021.GSCAM.1096564.0228.1:0,2021.GSCAM.1096754.0228.1:0,2021.GSCAM.1096767.0228.1:0,2021.GSCAM.1096977.0228.1:0,2021.GSCAM.1169096.0306.1:0,2021.GSCAM.1169144.0306.1:0,2021.GSCAM.1169467.0306.1:0,2021.GSCAM.1169469.0306.1:0,2021.GSCAM.1186223.0309.1:0,2021.GSCAM.1196955.0310.1:0,2021.GSCAM.1197016.0310.1:0,2021.GSCAM.1229860.0312.1:0,2021.GSCAM.1298638.0319.1:0,2021.GSCAM.1298649.0319.1:0,2021.GSCAM.1298959.0319.1:0,2021.GSCAM.1299007.0319.1:0,2021.GSCAM.1299190.0319.1:0,2021.GSCAM.1359116.0325.1:0,2021.GSCAM.1359188.0325.1:0,2021.GSCAM.1359220.0325.1:0,2021.GSCAM.1359366.0325.1:0,2021.GSCAM.1359435.0325.1:0,2021.GSCAM.1359455.0325.1:0,2021.GSCAM.1359468.0325.1:0,2021.GSCAM.1359495.0325.1:0,2021.GSCAM.1447923.0402.1:0):0):1,2021.GSCAM.1229833.0312.1:1,(2021.GSCAM.1096737.0228.1:0,2021.GSCAM.1096868.0228.1:0,2021.GSCAM.1157911.0304.1:0,2021.GSCAM.1157919.0304.1:0,2021.GSCAM.1157941.0304.1:0,2021.GSCAM.1167440.0305.1:0):0):1,2021.GSCAM.1299182.0319.1:1,2021.GSCAM.1166265.0305.1:0):1,2021.GSCAM.1096851.0228.1:1,(2021.GSCAM.1096918.0228.1:1,2021.GSCAM.1096649.0228.1:0):1,2021.GSCAM.1299083.0319.1:1,2021.GSCAM.1167483.0305.1:1,2021.GSCAM.1096945.0228.1:2,(((2021.GSCAM.1299185.0319.1:5,2021.GSCAM.1299100.0319.1:0):1,2021.GSCAM.1166421.0305.1:2,2021.GSCAM.1166422.0305.1:0):1,2021.GSCAM.1229927.0312.1:2,2021.GSCAM.1167525.0305.1:0):2,2021.GSCAM.1169278.0306.1:2,(2021.GSCAM.1087409.0226.1:0,2021.GSCAM.1166264.0305.1:0,2021.GSCAM.1169415.0306.1:0,2021.GSCAM.1299143.0319.1:0,2021.GSCAM.1299146.0319.1:0,2021.GSCAM.1299167.0319.1:0,2021.GSCAM.1359612.0325.1:0):0):1,2021.GSCAM.1359489.0325.1:5,2021.GSCAM.1299098.0319.1:4,(2021.GSCAM.1176081.0308.1:1,2021.GSCAM.852813.0120.1:0):3,2021.GSCAM.1359685.0325.1:0):3,2021.GSCAM.1299089.0319.1:2,2021.GSCAM.1096612.0228.1:0):4,2021.GSCAM.1096551.0228.1:4,(2021.GSCAM.1096618.0228.1:4,2021.GSCAM.1082513.0226.1:2,(2021.GSCAM.1359530.0325.1:2,((2021.GSCAM.1359324.0325.1:1,(2021.GSCAM.1085088.0226.1:0,2021.GSCAM.1087390.0226.1:0,2021.GSCAM.1096726.0228.1:0):0):1,((((2021.GSCAM.1298784.0319.1:1,2021.GSCAM.1359322.0325.1:1,(2021.GSCAM.1096405.0228.1:0,2021.GSCAM.1096773.0228.1:0,2021.GSCAM.1167352.0305.1:0,2021.GSCAM.1169461.0306.1:0,2021.GSCAM.1229785.0312.1:0,2021.GSCAM.1298580.0319.1:0,2021.GSCAM.1298660.0319.1:0,2021.GSCAM.1298821.0319.1:0,2021.GSCAM.1299192.0319.1:0,2021.GSCAM.1359234.0325.1:0,2021.GSCAM.1359351.0325.1:0,2021.GSCAM.1359457.0325.1:0):0):1,(2021.GSCAM.1087413.0226.1:0,2021.GSCAM.1096804.0228.1:0):1,2021.GSCAM.1085156.0226.1:1,2021.GSCAM.1096370.0228.1:1,2021.GSCAM.1229310.0312.1:1,2021.GSCAM.1096731.0228.1:1,2021.GSCAM.1085089.0226.1:1,2021.GSCAM.1173769.0308.1:1,(2021.GSCAM.1080612.0225.1:0,2021.GSCAM.1080613.0225.1:0,2021.GSCAM.1080679.0225.1:0,2021.GSCAM.1085030.0226.1:0,2021.GSCAM.1085087.0226.1:0,2021.GSCAM.1085111.0226.1:0,2021.GSCAM.1085158.0226.1:0,2021.GSCAM.1085193.0226.1:0,2021.GSCAM.1096981.0228.1:0,2021.GSCAM.1096993.0228.1:0,2021.GSCAM.1096996.0228.1:0,2021.GSCAM.1167540.0305.1:0,2021.GSCAM.1169135.0306.1:0,2021.GSCAM.1173770.0308.1:0,2021.GSCAM.1229642.0312.1:0,2021.GSCAM.1229687.0312.1:0,2021.GSCAM.1287664.0318.1:0,2021.GSCAM.1299191.0319.1:0):0):1,2021.GSCAM.1359703.0325.1:1,(2021.TE.72053.1.21:2,(2021.GSCAM.1166285.0305.1:0,2021.GSCAM.1447960.0402.1:0):0):1,(2021.TE.72035.1.9:1,2021.TE.89759.1.24:3,(2021.GSCAM.1173801.0308.1:0,2021.GSCAM.1173811.0308.1:0):0):1,(2021.GSCAM.1173301.0308.1:0,2021.GSCAM.1173303.0308.1:0):1,2021.TE.103973.1.44:1,2021.GSCAM.1096806.0228.1:1,((2021.GSMOL.1495972.0407.1:1,(2021.TE.89759.1.55:0,2021.TE.89759.1.56:0,2021.TE.89759.1.69:0):0):3,2021.TE.72053.1.20:0):3,(2021.GSCAM.1096232.0228.1:1,(2021.GSCAM.1082525.0226.1:0,2021.GSCAM.1096679.0228.1:0):0):2,(2021.GSCAM.1088068.0226.1:0,2021.GSCAM.1096369.0228.1:0,2021.GSCAM.1096674.0228.1:0,2021.GSCAM.1157972.0304.1:0,2021.GSCAM.1167542.0305.1:0,2021.GSCAM.1167545.0305.1:0,2021.GSCAM.1173501.0308.1:0,2021.GSCAM.1173618.0308.1:0,2021.GSCAM.1176104.0308.1:0,2021.GSCAM.1176125.0308.1:0,2021.GSCAM.1176154.0308.1:0,2021.GSCAM.1298505.0319.1:0,2021.GSCAM.1359105.0325.1:0,2021.GSCAM.1359359.0325.1:0,2021.GSCAM.1424260.0401.1:0,2021.GSCAM.1447972.0402.1:0,2021.TE.103973.1.45:0):0):1,2021.GSCAM.1096422.0228.1:0):2,2021.GSCAM.1173310.0308.1:2,2021.GSCAM.1096694.0228.1:0):1,(2021.GSCAM.1096709.0228.1:1,2021.GSCAM.1229925.0312.1:1,2021.GSCAM.1096870.0228.1:1,2021.GSCAM.1096654.0228.1:0):1,(((2021.GSCAM.1082514.0226.1:4,2021.GSCAM.1359461.0325.1:0):1,(2021.GSCAM.1169452.0306.1:0,2021.GSCAM.1359695.0325.1:0):0):1,2021.GSCAM.1359446.0325.1:1,2021.GSCAM.1359677.0325.1:2,(2021.GSCAM.1359186.0325.1:0,2021.GSCAM.1359400.0325.1:0,2021.GSCAM.1359470.0325.1:0):0):1,((2021.GSCAM.1096602.0228.1:1,2021.GSCAM.1082459.0226.1:0):1,2021.GSCAM.1085077.0226.1:2,(2021.GSCAM.1085150.0226.1:0,2021.GSCAM.1096661.0228.1:0):0):1,2021.GSCAM.1167518.0305.1:1,2021.GSCAM.1085192.0226.1:1,2021.GSCAM.1096631.0228.1:1,2021.GSCAM.1096941.0228.1:3,(2021.GSCAM.1096643.0228.1:0,2021.GSCAM.1096847.0228.1:0,2021.GSCAM.1096914.0228.1:0,2021.GSCAM.1157983.0304.1:0,2021.GSCAM.1158017.0304.1:0,2021.GSCAM.1166455.0305.1:0,2021.GSCAM.1167433.0305.1:0,2021.GSCAM.1167528.0305.1:0,2021.GSCAM.1169438.0306.1:0,2021.GSCAM.1229306.0312.1:0,2021.GSCAM.1359215.0325.1:0):0):2,2021.GSCAM.1096604.0228.1:1,2021.GSCAM.1169274.0306.1:0):4,(2021.GSVEN.977228.0211.1:3,2021.GSVEN.977221.0211.1:2,2021.GSVEN.977165.0211.1:2,2021.GSVEN.1260879.0316.1:2,2021.GSVEN.1260888.0316.1:1,2021.GSVEN.1260882.0316.1:0):4,(2020.GSBAS.722884.1221.1:2,2020.GSBAS.722913.1221.1:0):4,((2021.GSCAM.1096750.0228.1:2,(2021.GSCAM.1169474.0306.1:2,2021.GSCAM.1169113.0306.1:0):1,2021.GSCAM.1169482.0306.1:1,2021.GSCAM.1229604.0312.1:4,(2021.GSCAM.1085026.0226.1:0,2021.GSCAM.1096433.0228.1:0,2021.GSCAM.1096442.0228.1:0,2021.GSCAM.1096680.0228.1:0,2021.GSCAM.1096976.0228.1:0,2021.GSCAM.1166272.0305.1:0,2021.GSCAM.1166283.0305.1:0,2021.GSCAM.1166359.0305.1:0,2021.GSCAM.1167360.0305.1:0,2021.GSCAM.1167368.0305.1:0,2021.GSCAM.1167539.0305.1:0,2021.GSCAM.1169152.0306.1:0,2021.GSCAM.1229693.0312.1:0,2021.GSCAM.1298610.0319.1:0,2021.GSCAM.1359475.0325.1:0):0):2,2021.GSCAM.1229817.0312.1:2,2021.GSCAM.1169422.0306.1:2,2021.GSCAM.1096950.0228.1:1,(2021.GSCAM.1096936.0228.1:0,2021.GSCAM.1167526.0305.1:0,2021.GSCAM.1229921.0312.1:0):0):4,(((2021.GSCAM.1169460.0306.1:3,(2021.GSCAM.1176069.0308.1:0,2021.GSCAM.1176258.0308.1:0):0):4,(2021.GSCAM.1085062.0226.1:0,2021.GSCAM.1088009.0226.1:0,2021.GSCAM.1096521.0228.1:0,2021.GSCAM.1096570.0228.1:0,2021.GSCAM.1169196.0306.1:0,2021.GSCAM.1169440.0306.1:0):0):1,2021.GSCAM.1166516.0305.1:1,2021.GSCAM.1096614.0228.1:1,2021.GSCAM.1088035.0226.1:0):4,2021.GSLAZ.1091281.0226.1:4,2021.TE.130930.1.14:4,(2021.GSCAM.1424213.0401.1:2,2021.GSCAM.1424211.0401.1:1,2021.GSCAM.1424184.0401.1:0):4,2021.GSCAM.1229786.0312.1:4,(2021.GSCAM.1185604.0309.1:1,2021.GSCAM.1086125.0226.1:13,2021.GSCAM.1185687.0309.1:0):4,2021.GSCAM.1096912.0228.1:4,2021.GSCAM.954197.0208.1:4,2021.GSCAM.1173436.0308.1:4,2021.GSVEN.977196.0211.1:4,(2021.GSCAM.1056827.0223.1:0,2021.GSCAM.1061390.0224.1:0):4,2021.GSCAM.1307824.0322.1:4,2021.GSCAM.1424150.0401.1:4,((2021.GSCAM.1096930.0228.1:0,2021.GSCAM.1166419.0305.1:0,2021.GSCAM.1166428.0305.1:0):2,((2021.GSCAM.1085043.0226.1:0,2021.GSCAM.1096734.0228.1:0):1,2021.GSCAM.1088066.0226.1:0):1,2021.GSCAM.1096942.0228.1:1,(2021.GSCAM.1167521.0305.1:1,(2021.GSCAM.1087385.0226.1:0,2021.GSCAM.1158013.0304.1:0):0):1,(2021.GSCAM.1085216.0226.1:0,2021.GSCAM.1167503.0305.1:0):0):3,2021.GSLAZ.1195960.0310.1:3,2021.GSVEN.1163844.0305.1:3,2021.GSCAM.1169332.0306.1:3,2021.GSCAM.1167470.0305.1:3,2021.GSCAM.1167499.0305.1:3,((2021.GSCAM.1061099.0224.1:0,2021.GSCAM.1254908.0315.1:0):1,(2021.GSCAM.1061240.0224.1:0,2021.GSCAM.1185579.0309.1:0,2021.GSCAM.1185641.0309.1:0,2021.GSCAM.1254734.0315.1:0,2021.GSCAM.1254735.0315.1:0,2021.GSCAM.1254885.0315.1:0,2021.GSCAM.1254893.0315.1:0,2021.GSCAM.1254927.0315.1:0,2021.GSCAM.1255045.0315.1:0):0):3,2021.GSCAM.1361627.0325.1:3,2021.GSCAM.1088056.0226.1:3,(2021.GSSIC.1020329.0218.1:2,2021.GSSIC.1020336.0218.1:1,2021.GSSIC.1020334.0218.1:1,(2021.GSSIC.1020331.0218.1:0,2021.GSSIC.1020333.0218.1:0,2021.GSSIC.1020335.0218.1:0,2021.GSSIC.1366656.0326.1:0):0):3,2021.GSVEN.977236.0211.1:3,2021.GSCAM.1176094.0308.1:3,(((2021.GSLAZ.1091279.0226.1:2,(2021.GSLAZ.1091291.0226.1:0,2021.GSLAZ.1222714.0311.1:0):0):1,2021.GSLAZ.882929.0127.1:0):1,2021.GSCAM.882690.0127.1:0):3,(2021.GSCAM.1039434.0220.1:1,(2021.GSCAM.1039344.0220.1:0,2021.GSCAM.1039407.0220.1:0,2021.GSCAM.1039458.0220.1:0,2021.GSCAM.1039481.0220.1:0,2021.GSCAM.1176035.0308.1:0,2021.GSCAM.1176060.0308.1:0):0):3,2021.GSSIC.1020310.0218.1:3,(2021.GSVEN.977214.0211.1:2,2021.GSTAA.1489776.0406.1:0):3,(2021.GSCAM.1157899.0304.1:1,2021.GSCAM.1096861.0228.1:0):3,(2021.GSCAM.1056714.0223.1:0,2021.GSCAM.1056720.0223.1:0):3,2021.GSCAM.837297.0118.1:3,2021.GSCAM.1173385.0308.1:3,2021.GSCAM.1056910.0223.1:3,(2021.GSCAM.1424317.0401.1:0,2021.GSCAM.1424322.0401.1:0):3,2021.GSLAZ.882918.0127.1:3,2021.GSCAM.1061357.0224.1:3,2020.GSVEN.747466.1230.1:3,2021.GSVEN.977227.0211.1:3,2021.GSLAZ.765571.0104.1:3,2021.GSVEN.766576.0105.1:3,2021.GSCAM.1186235.0309.1:2,(((2021.GSCAM.1049384.0222.1:1,2021.GSCAM.900595.0129.1:40,(2021.GSCAM.1049382.0222.1:0,2021.GSCAM.1049383.0222.1:0,2021.GSCAM.960600.0209.1:0):0):1,2021.GSCAM.1049354.0222.1:0):2,((2021.GSCAM.1039402.0220.1:1,2021.GSCAM.1013535.0217.1:2,2021.GSCAM.1013530.0217.1:2,(2021.GSCAM.1039414.0220.1:0,2021.GSCAM.1056952.0223.1:0):0):1,2021.GSCAM.960608.0209.1:1,2021.GSCAM.1049458.0222.1:1,(2021.GSCAM.1049425.0222.1:0,2021.GSCAM.900597.0129.1:0,2021.GSCAM.960576.0209.1:0):1,2021.GSCAM.1049470.0222.1:1,2021.GSCAM.935106.0204.1:1,2021.GSCAM.935127.0204.1:2,(2021.GSCAM.1049416.0222.1:0,2021.GSCAM.1049417.0222.1:0,2021.GSCAM.1049445.0222.1:0,2021.GSCAM.1049452.0222.1:0,2021.GSCAM.882711.0127.1:0,2021.GSCAM.954193.0208.1:0,2021.GSCAM.960524.0209.1:0,2021.GSCAM.960525.0209.1:0,2021.GSCAM.960601.0209.1:0):0):1,(((2021.GSCAM.1255011.0315.1:1,2021.GSCAM.1254849.0315.1:1,2021.GSCAM.1185554.0309.1:1,(2021.GSCAM.1173759.0308.1:0,2021.GSCAM.1185591.0309.1:0,2021.GSCAM.1185600.0309.1:0,2021.GSCAM.1254720.0315.1:0,2021.GSCAM.1254832.0315.1:0):0):1,2021.GSCAM.837448.0118.1:2,(2021.GSCAM.1424185.0401.1:0,2021.GSCAM.1424193.0401.1:0,2021.GSCAM.1424218.0401.1:0,2021.GSCAM.900650.0129.1:0):0):1,2021.GSCAM.935115.0204.1:2,(((2021.GSCAM.1039356.0220.1:0,2021.GSCAM.1039403.0220.1:0):1,(2021.GSCAM.1039297.0220.1:0,2021.GSCAM.1039310.0220.1:0,2021.GSCAM.1039337.0220.1:0,2021.GSCAM.1039413.0220.1:0):1,(2021.GSCAM.1039334.0220.1:0,2021.GSCAM.1039430.0220.1:0,2021.GSCAM.1056946.0223.1:0,2021.GSCAM.1056948.0223.1:0):0):1,2021.GSCAM.1039475.0220.1:1,2021.GSCAM.925497.0203.1:18,((2021.GSCAM.1185760.0309.1:0,2021.GSCAM.1185761.0309.1:0,2021.GSCAM.1185771.0309.1:0,2021.GSCAM.1185772.0309.1:0):1,2021.GSCAM.1185618.0309.1:0):2,(2021.GSCAM.1013574.0217.1:1,2021.GSCAM.1013581.0217.1:0):2,2021.GSCAM.1359124.0325.1:2,2021.GSCAM.837439.0118.1:2,(2021.GSCAM.1424318.0401.1:0,2021.GSCAM.1424326.0401.1:0):0):2,2021.GSCAM.1254741.0315.1:2,(2021.GSCAM.1061234.0224.1:2,2021.GSCAM.1254846.0315.1:0):2,2021.GSCAM.900635.0129.1:2,(2021.GSCAM.900646.0129.1:0,2021.GSCAM.960543.0209.1:0):0):1,(2020.GSVEN.747479.1230.1:1,2021.GSCAM.960489.0209.1:1,2020.GSVEN.747464.1230.1:1,2021.GSCAM.935116.0204.1:3,2021.GSVEN.1260931.0316.1:3,2021.GSCAM.1185767.0309.1:2,2021.GSCAM.882707.0127.1:2,(2021.GSCAM.1049418.0222.1:0,2021.GSCAM.1049477.0222.1:0,2021.GSCAM.1086110.0226.1:0,2021.GSCAM.1173402.0308.1:0,2021.GSCAM.1173458.0308.1:0,2021.GSCAM.1176252.0308.1:0,2021.GSCAM.1254996.0315.1:0,2021.GSCAM.882741.0127.1:0,2021.GSCAM.925123.0203.1:0,2021.GSVEN.1163840.0305.1:0):0):1,2021.GSCAM.1229286.0312.1:6,(2021.GSCAM.1013523.0217.1:2,(2021.GSCAM.1196952.0310.1:0,2021.GSCAM.1287506.0318.1:0):0):3,2020.GSLAZ.721625.1221.1:3,(2020.GSBAS.722885.1221.1:0,2021.GSCAM.1049414.0222.1:0):0):2,(2021.GSCAM.1229233.0312.1:2,2021.GSCAM.1088070.0226.1:2,((2021.GSCAM.1229838.0312.1:0,2021.GSCAM.1229842.0312.1:0):2,(2021.GSCAM.1173856.0308.1:0,2021.GSCAM.1173859.0308.1:0):1,(2021.GSCAM.1169123.0306.1:0,2021.GSCAM.1229220.0312.1:0):0):2,2021.GSCAM.1085103.0226.1:2,(((2021.GSCAM.1298640.0319.1:0,2021.GSCAM.1359532.0325.1:0,2021.GSCAM.1359559.0325.1:0):1,2021.GSCAM.1169183.0306.1:1,2021.GSCAM.1298592.0319.1:1,(2021.GSCAM.1169070.0306.1:0,2021.GSCAM.1169126.0306.1:0,2021.GSCAM.1298581.0319.1:0,2021.GSCAM.1299137.0319.1:0):0):1,((2021.GSCAM.1447692.0402.1:2,2021.TE.159054.1.68:0):1,2021.GSCAM.1359260.0325.1:0):1,(2021.GSCAM.1096729.0228.1:0,2021.GSCAM.1096876.0228.1:0,2021.GSCAM.1096956.0228.1:0,2021.GSCAM.1166330.0305.1:0,2021.GSCAM.1167320.0305.1:0,2021.GSCAM.1167430.0305.1:0,2021.GSCAM.1167512.0305.1:0):1,2021.GSCAM.1229602.0312.1:1,2021.GSCAM.1085054.0226.1:1,2021.GSCAM.1298524.0319.1:1,(2021.GSCAM.1082472.0226.1:0,2021.GSCAM.1082473.0226.1:0,2021.GSCAM.1082480.0226.1:0,2021.GSCAM.1082490.0226.1:0,2021.GSCAM.1082522.0226.1:0,2021.GSCAM.1085028.0226.1:0,2021.GSCAM.1085052.0226.1:0,2021.GSCAM.1085133.0226.1:0,2021.GSCAM.1096648.0228.1:0,2021.GSCAM.1157981.0304.1:0,2021.GSCAM.1166291.0305.1:0,2021.GSCAM.1359111.0325.1:0,2021.GSCAM.1359112.0325.1:0,2021.GSCAM.1359160.0325.1:0,2021.GSCAM.1359172.0325.1:0):0):1,(2021.GSCAM.1013532.0217.1:1,2021.GSCAM.1013562.0217.1:0):1,2021.GSCAM.1254768.0315.1:1,2021.GSCAM.1039479.0220.1:1,2021.GSCAM.1096699.0228.1:4,(2021.GSCAM.1080662.0225.1:4,(2021.GSCAM.1087386.0226.1:0,2021.GSCAM.1166253.0305.1:0):0):3,(2021.GSCAM.1039426.0220.1:0,2021.GSCAM.1039433.0220.1:0,2021.GSCAM.1039450.0220.1:0,2021.GSCAM.1039477.0220.1:0,2021.GSCAM.1039502.0220.1:0,2021.GSCAM.1056951.0223.1:0,2021.GSCAM.860297.0122.1:0):0):2,2021.GSCAM.1185656.0309.1:2,(((2021.GSCAM.1447700.0402.1:2,(2021.GSCAM.1359586.0325.1:1,(2021.GSCAM.1299092.0319.1:2,2021.GSCAM.1299074.0319.1:0):2,(2021.GSCAM.1229887.0312.1:0,2021.GSCAM.1298562.0319.1:0):0):1,(2021.GSCAM.1173871.0308.1:0,2021.GSCAM.1173889.0308.1:0,2021.GSCAM.1447926.0402.1:0,2021.GSCAM.1447933.0402.1:0):0):3,2021.GSCAM.1173349.0308.1:0):2,2021.GSCAM.1039288.0220.1:2,2020.GSCAM.736792.1226.1:2,2021.GSCAM.1039410.0220.1:2,2020.GSCAM.736868.1226.1:2,2021.GSCAM.882709.0127.1:2,2021.GSCAM.1173677.0308.1:2,(2021.GSCAM.1173441.0308.1:1,2021.GSCAM.1173452.0308.1:0):1,2021.GSCAM.837455.0118.1:1,(2020.GSCAM.736834.1226.1:0,2021.GSCAM.1175978.0308.1:0,2021.GSCAM.776943.0107.1:0):1,2021.GSCAM.1056722.0223.1:1,2021.GSCAM.1175991.0308.1:6,2021.GSCAM.1173550.0308.1:3,2021.GSCAM.1424253.0401.1:3,2021.GSCAM.954198.0208.1:3,(2021.GSCAM.1186247.0309.1:0,2021.GSCAM.1196947.0310.1:0):3,(2021.GSCAM.1039357.0220.1:0,2021.GSCAM.1039399.0220.1:0,2021.GSCAM.1056834.0223.1:0,2021.GSCAM.1061398.0224.1:0,2021.GSCAM.1173683.0308.1:0,2021.GSCAM.1176232.0308.1:0,2021.GSCAM.1176234.0308.1:0):0):2,((2021.GSSAR.1302405.0320.1:0,2021.GSSAR.1302443.0320.1:0):2,2021.GSSAR.965025.0210.1:2,2021.GSSIC.1366921.0326.1:2,(2021.GSSAR.1063912.0224.1:0,2021.GSSAR.1104650.0301.1:0,2021.GSSAR.965031.0210.1:0):2,2021.GSSAR.1219709.0311.1:2,(2021.GSSAR.1311863.0322.1:3,(2020.GSSAR.710503.1218.1:0,2021.GSSAR.1229146.0312.1:0,2021.GSSAR.965179.0210.1:0):0):1,2021.GSSAR.1195442.0309.1:5,(2021.GSCAM.1080677.0225.1:0,2021.GSCAM.1158028.0304.1:0):4,(2021.GSCAM.1096482.0228.1:3,2021.GSSIC.1020337.0218.1:2,((2021.GSSIC.1200086.0310.1:1,(2021.GSSIC.1199636.0310.1:0,2021.GSSIC.1209466.0311.1:0,2021.GSSIC.1209467.0311.1:0,2021.GSSIC.1209468.0311.1:0):0):1,(2021.GSSIC.1215947.0311.1:0,2021.GSSIC.1216923.0311.1:0,2021.GSSIC.1217356.0311.1:0,2021.GSSIC.1217709.0311.1:0):0):1,2021.GSSIC.1386234.0329.1:1,2021.GSSIC.1366654.0326.1:4,(2021.GSSIC.1305774.0321.1:0,2021.GSSIC.1312389.0322.1:0):4,2021.GSSIC.1020339.0218.1:0):3,2021.GSSAR.1379979.0327.1:3,2021.GSSAR.1379981.0327.1:3,(2021.GSSAR.1195470.0309.1:0,2021.GSSAR.1229147.0312.1:0):0):2,(2021.GSCAM.837464.0118.1:0,2021.GSCAM.837465.0118.1:0,2021.GSCAM.837470.0118.1:0):2,2021.GSCAM.1080734.0225.1:2,((2021.GSCAM.1039422.0220.1:0,2021.GSCAM.1039497.0220.1:0,2021.GSCAM.1056947.0223.1:0,2021.GSCAM.1056950.0223.1:0):2,2021.GSCAM.1424328.0401.1:1,(2021.GSCAM.1185589.0309.1:0,2021.GSCAM.1254928.0315.1:0):1,(2021.GSCAM.1096807.0228.1:1,2021.GSCAM.1096668.0228.1:0):6,2021.GSLAZ.1169887.0306.1:3,(2021.GSCAM.1013539.0217.1:0,2021.GSVEN.977186.0211.1:0,2021.GSVEN.977201.0211.1:0):0):2,2021.GSCAM.1085105.0226.1:2,((2021.GSCAM.1173531.0308.1:0,2021.GSCAM.1173652.0308.1:0,2021.GSCAM.1173655.0308.1:0):2,(2021.GSCAM.1085061.0226.1:0,2021.GSCAM.1085113.0226.1:0,2021.GSCAM.1096375.0228.1:0,2021.GSCAM.1096641.0228.1:0):2,(2021.GSCAM.1173587.0308.1:2,2021.GSCAM.1173620.0308.1:0):1,2021.GSCAM.1173638.0308.1:1,2021.GSCAM.1173524.0308.1:1,2021.GSCAM.1173636.0308.1:1,(2021.GSCAM.1013527.0217.1:0,2021.GSCAM.1013556.0217.1:0,2021.GSCAM.1173291.0308.1:0,2021.GSCAM.1173338.0308.1:0,2021.GSCAM.1173533.0308.1:0,2021.GSCAM.1173606.0308.1:0,2021.GSCAM.1173644.0308.1:0,2021.GSCAM.1176084.0308.1:0,2021.GSCAM.1176126.0308.1:0,2021.GSCAM.1424261.0401.1:0,2021.GSCAM.1424264.0401.1:0):0):2,2021.GSCAM.1086181.0226.1:2,((2021.GSUMB.1020306.0218.1:1,2021.GSLAZ.1091287.0226.1:1,2021.TE.96118.1.46:2,(2021.GSCAM.1424263.0401.1:0,2021.GSLAZ.882926.0127.1:0,2021.GSLAZ.882930.0127.1:0,2021.GSLAZ.983323.0212.1:0):0):1,2021.GSCAM.1173288.0308.1:1,2021.GSCAM.1173649.0308.1:1,(2020.TE.359601.1.70:0,2021.GSCAM.1056717.0223.1:0):0):2,(2021.GSCAM.1095379.0227.1:1,(2021.GSCAM.1229770.0312.1:0,2021.GSCAM.1447732.0402.1:0,2021.GSCAM.1447737.0402.1:0):0):2,(((2021.GSCAM.1254845.0315.1:0,2021.GSCAM.1255021.0315.1:0):1,(2021.GSCAM.1196983.0310.1:0,2021.GSCAM.1254844.0315.1:0,2021.GSCAM.1254848.0315.1:0,2021.GSCAM.1254874.0315.1:0,2021.GSCAM.1254875.0315.1:0,2021.GSCAM.1254880.0315.1:0,2021.GSCAM.1254920.0315.1:0,2021.GSCAM.1254930.0315.1:0):0):1,2021.GSLAZ.1009028.0216.1:4,(2021.GSCAM.1424221.0401.1:0,2021.GSCAM.960566.0209.1:0,2021.GSCAM.960658.0209.1:0):0):2,(((2021.TE.103973.1.19:1,(2021.TE.103973.1.11:0,2021.TE.104032.1.68:0,2021.TE.104032.1.69:0,2021.TE.104032.1.70:0,2021.TE.104032.1.80:0,2021.TE.130315.1.108:0,2021.TE.130315.1.127:0,2021.TE.130315.1.57:0,2021.TE.130315.1.58:0,2021.TE.130315.1.59:0,2021.TE.130315.1.61:0,2021.TE.133061.1.14:0,2021.TE.133061.1.45:0,2021.TE.133061.1.46:0,2021.TE.133061.1.47:0,2021.TE.133061.1.48:0,2021.TE.148046.1.11:0,2021.TE.148046.1.14:0,2021.TE.148046.1.82:0,2021.TE.164627.1.77:0):1,2021.TE.130315.1.54:1,2021.TE.130315.1.21:2,(2021.TE.130315.1.121:0,2021.TE.130315.1.67:0,2021.TE.148046.1.75:0,2021.TE.156116.1.24:0):0):2,(2020.TE.359601.1.85:0,2021.TE.14917.1.47:0):0):1,(2020.TE.359601.1.61:1,2021.TE.14917.1.73:1,2020.TE.367239.1.25:1,(2021.TE.14917.1.59:0,2021.TE.14917.1.72:0,2021.TE.14917.1.74:0,2021.TE.14917.1.89:0):0):3,(2020.TE.359601.1.60:0,2020.TE.359601.1.90:0,2020.TE.359601.1.91:0,2020.TE.359601.1.92:0,2020.TE.359601.1.93:0,2021.TE.14917.1.2:0,2021.TE.14917.1.50:0,2021.TE.14917.1.86:0,2021.TE.8600.1.41:0,2021.TE.8600.1.42:0):0):2,2021.GSSIC.910331.0201.1:2,2021.GSSIC.910332.0201.1:2,(((2021.GSCAM.1254782.0315.1:0,2021.GSCAM.1254937.0315.1:0,2021.GSCAM.1254990.0315.1:0,2021.GSCAM.1424339.0401.1:0,2021.GSCAM.1424343.0401.1:0,2021.GSCAM.1424344.0401.1:0,2021.GSCAM.1424356.0401.1:0):1,2021.GSCAM.1173998.0308.1:1,(2021.GSCAM.1080681.0225.1:0,2021.GSCAM.1087357.0226.1:0):3,(2021.GSCAM.1173956.0308.1:0,2021.GSCAM.1173985.0308.1:0):0):2,2020.GSLAZ.746830.1229.1:2,2021.TE.14917.1.61:2,(((2021.TE.104032.1.62:1,2021.TE.89065.1.43:0):1,(2021.TE.51287.1.2:0,2021.TE.51339.1.2:0):0):1,((2021.TE.130315.1.106:0,2021.TE.156116.1.18:0,2021.TE.159054.1.2:0):1,2021.TE.156116.1.7:0):1,(2021.TE.104032.1.45:0,2021.TE.130315.1.122:0,2021.TE.130315.1.82:0,2021.TE.133061.1.23:0,2021.TE.89065.1.41:0):0):5,2021.GSLAZ.1169883.0306.1:5,(2021.GSCAM.1088031.0226.1:2,2021.GSCAM.1088062.0226.1:0):5,2021.GSCAM.1176089.0308.1:5,2021.GSLAZ.882932.0127.1:3,(2021.GSCAM.1056754.0223.1:0,2021.GSCAM.778691.0107.1:0,2021.GSLAZ.965133.0210.1:0):0):2,(2021.GSCAM.1056767.0223.1:1,2021.GSCAM.1086178.0226.1:1,2021.GSCAM.1039292.0220.1:1,(2021.GSCAM.1039472.0220.1:0,2021.GSCAM.1056670.0223.1:0,2021.GSCAM.1173481.0308.1:0):0):2,(((2021.GSCAM.1185540.0309.1:0,2021.GSCAM.1185541.0309.1:0):3,(2021.GSCAM.1049435.0222.1:0,2021.GSCAM.960480.0209.1:0):0):1,2021.GSFVG.1109618.0301.1:1,2021.GSVEN.1163838.0305.1:4,2021.GSCAM.1173467.0308.1:0):2,2021.GSCAM.1096606.0228.1:2,2020.GSBAS.722907.1221.1:2,(2021.GSCAM.1196988.0310.1:0,2021.GSCAM.1196989.0310.1:0,2021.GSCAM.1196990.0310.1:0,2021.GSCAM.1196994.0310.1:0):2,2021.GSCAM.1359663.0325.1:2,((2021.GSTAA.1063420.0224.1:3,(2021.GSTAA.1015544.0217.1:0,2021.GSTAA.1222808.0312.1:0):0):1,2021.GSTAA.1048825.0222.1:0):2,(2021.GSLAZ.1079382.0225.1:1,(2021.GSCAM.1185548.0309.1:0,2021.GSLAZ.1195955.0310.1:0):0):2,2020.GSBAS.722901.1221.1:2,(2021.GSTAA.1110298.0301.1:2,2021.GSTAA.1110331.0301.1:0):2,(2021.GSCAM.1196965.0310.1:2,2021.GSCAM.1254897.0315.1:0):2,(2021.GSCAM.837319.0118.1:0,2021.GSCAM.855573.0121.1:0):2,2021.GSCAM.1173266.0308.1:2,(2021.GSCAM.1185728.0309.1:0,2021.GSCAM.1185731.0309.1:0):2,2021.GSCAM.1166326.0305.1:2,2021.GSCAM.1085075.0226.1:2,2020.GSCAM.738131.1228.1:2,2021.GSSAR.1229149.0312.1:2,2021.GSCAM.1185765.0309.1:2,2021.GSLAZ.1009026.0216.1:2,2020.TE.359601.1.44:2,(2021.GSCAM.1186246.0309.1:0,2021.GSCAM.1196946.0310.1:0):2,2021.GSCAM.1057099.0223.1:2,2021.GSTAA.1222806.0312.1:2,2021.GSCAM.1056675.0223.1:2,2021.GSCAM.1229356.0312.1:2,2021.GSCAM.1085079.0226.1:2,2021.GSCAM.1173850.0308.1:2,2021.GSCAM.1056738.0223.1:2,(2021.GSCAM.776903.0107.1:1,((2021.GSLAZ.1079380.0225.1:0,2021.GSLAZ.1091288.0226.1:0):2,2021.GSSAR.1219710.0311.1:0):1,(2021.GSLAZ.965136.0210.1:3,2020.GSLAZ.746835.1229.1:2,2021.GSLAZ.1091290.0226.1:0):1,2021.GSLAZ.1229134.0312.1:1,2021.GSLAZ.1009027.0216.1:1,2021.GSLAZ.1259182.0316.1:1,2021.GSLAZ.983327.0212.1:1,2021.GSLAZ.765569.0104.1:1,(2021.GSCAM.1173475.0308.1:14,2021.GSCAM.1196980.0310.1:13,2021.GSCAM.1186224.0309.1:12,(2021.TE.130930.1.48:1,(2021.TE.130930.1.36:0,2021.TE.130930.1.37:0,2021.TE.130930.1.46:0):0):9,2021.GSCAM.925130.0203.1:9,2021.GSSAR.1229144.0312.1:7,(2021.GSCAM.1185695.0309.1:1,(2021.GSCAM.1061049.0224.1:0,2021.GSCAM.1185536.0309.1:0,2021.GSCAM.1185614.0309.1:0,2021.GSCAM.1185615.0309.1:0,2021.GSCAM.1185647.0309.1:0,2021.GSCAM.1185665.0309.1:0,2021.GSCAM.1185675.0309.1:0,2021.GSCAM.1185677.0309.1:0,2021.GSCAM.1185691.0309.1:0,2021.GSCAM.1185697.0309.1:0,2021.GSCAM.1185711.0309.1:0):0):7,2021.GSCAM.882708.0127.1:6,2021.GSCAM.1096559.0228.1:5,2021.GSCAM.1061165.0224.1:5,(2021.TE.8600.1.18:1,2021.TE.8600.1.84:0):5,(2021.GSCAM.1176137.0308.1:1,(2021.GSCAM.1176082.0308.1:0,2021.GSCAM.1176109.0308.1:0,2021.GSCAM.1176140.0308.1:0):0):5,2021.GSFVG.1251240.0315.1:5,2021.GSCAM.1086107.0226.1:5,2021.GSCAM.1056786.0223.1:5,(2021.GSCAM.1049474.0222.1:2,2021.GSCAM.1049349.0222.1:0):4,(2021.GSCAM.1359102.0325.1:1,2021.GSCAM.1287663.0318.1:0):4,(2021.GSCAM.1176111.0308.1:1,2021.GSCAM.1176101.0308.1:1,(2021.GSCAM.1176078.0308.1:0,2021.GSCAM.1176143.0308.1:0):0):4,2021.GSCAM.1013524.0217.1:4,(2021.TE.89759.1.27:1,(2021.TE.89759.1.10:0,2021.TE.89759.1.12:0,2021.TE.89759.1.13:0,2021.TE.89759.1.16:0,2021.TE.89759.1.17:0,2021.TE.89759.1.25:0):0):4,2021.GSLAZ.965128.0210.1:4,((2021.TE.8600.1.89:0,2021.TE.8600.1.90:0):5,(2020.TE.359601.1.49:0,2020.TE.359601.1.73:0):0):4,2021.GSCAM.1039321.0220.1:4,2021.GSCAM.1173730.0308.1:4,2021.GSCAM.1424178.0401.1:4,2021.GSLAZ.882924.0127.1:4,2021.GSCAM.1085029.0226.1:4,(2021.TE.164627.1.7:3,(2020.TE.359601.1.64:0,2020.TE.359601.1.65:0):2,(2020.TE.359601.1.50:2,(2020.TE.359601.1.19:0,2021.TE.8600.1.22:0):0):2,2020.TE.359601.1.71:2,(2021.TE.8600.1.61:0,2021.TE.8600.1.8:0):2,((2021.TE.159054.1.17:0,2021.TE.164627.1.12:0):1,2021.TE.148046.1.67:1,2021.TE.156116.1.59:4,2021.TE.159054.1.76:2,2021.TE.164627.1.81:2,2021.TE.148046.1.72:2,(2021.TE.104032.1.76:0,2021.TE.130315.1.111:0,2021.TE.130315.1.63:0,2021.TE.133061.1.5:0,2021.TE.156116.1.8:0,2021.TE.164627.1.17:0,2021.TE.164627.1.76:0,2021.TE.89065.1.42:0):0):1,(2020.TE.359601.1.16:1,2020.TE.359601.1.47:1,(2020.TE.359601.1.20:0,2020.TE.359601.1.46:0,2021.TE.14917.1.62:0,2021.TE.14917.1.63:0):0):1,(2021.TE.89065.1.80:4,(2020.TE.359601.1.3:0,2021.TE.14917.1.34:0,2021.TE.8600.1.58:0):0):1,2020.TE.359601.1.75:1,2021.TE.14917.1.39:1,2021.TE.14917.1.32:1,(2020.TE.359601.1.12:0,2020.TE.359601.1.13:0,2020.TE.359601.1.14:0,2020.TE.359601.1.45:0,2021.TE.8600.1.12:0,2021.TE.8600.1.57:0,2021.TE.8600.1.80:0,2021.TE.8600.1.81:0):0):3,2021.GSCAM.1096984.0228.1:3,(2020.GSSAR.547965.0925.1:1,2021.GSSAR.1180251.0308.1:12,2021.GSSAR.1191736.0309.1:0):3,(2021.GSCAM.960614.0209.1:1,2021.GSCAM.960526.0209.1:0):3,((2021.GSCAM.1169205.0306.1:1,2021.GSCAM.1169465.0306.1:0):2,((2021.GSCAM.1390550.0329.1:1,(2021.GSCAM.1307784.0322.1:0,2021.GSCAM.1307797.0322.1:0):0):2,(2021.GSCAM.1447824.0402.1:0,2021.GSCAM.1447989.0402.1:0):0):1,2021.GSCAM.1229293.0312.1:0):3,(2021.GSCAM.1013545.0217.1:1,2021.GSCAM.1013546.0217.1:1,(2021.GSCAM.1366902.0326.1:1,(2021.GSCAM.1366904.0326.1:0,2021.GSCAM.1366908.0326.1:0):0):4,(2021.GSCAM.1013544.0217.1:0,2021.GSCAM.1013550.0217.1:0,2021.GSCAM.1013552.0217.1:0):0):3,(2021.GSFVG.1109614.0301.1:1,2021.GSFVG.1109615.0301.1:0):3,(2021.TE.8600.1.85:1,(2021.TE.8600.1.50:0,2021.TE.8600.1.51:0,2021.TE.8600.1.52:0,2021.TE.8600.1.79:0,2021.TE.8600.1.95:0):0):3,2020.TE.359601.1.27:3,2021.GSCAM.1176145.0308.1:3,(2021.GSCAM.1086093.0226.1:5,(2021.GSCAM.1173567.0308.1:0,2021.GSCAM.1176238.0308.1:0):0):3,2021.GSCAM.1013572.0217.1:3,2021.GSCAM.960481.0209.1:3,2020.GSCAM.736839.1226.1:3,(2021.GSCAM.1056745.0223.1:0,2021.GSCAM.1056808.0223.1:0,2021.GSCAM.1056857.0223.1:0):3,2021.GSCAM.1013533.0217.1:3,2021.GSCAM.1086209.0226.1:3,2021.GSCAM.1424277.0401.1:3,2021.GSLAZ.882925.0127.1:3,2021.GSCAM.1085118.0226.1:2,(2021.GSCAM.960458.0209.1:2,(2021.GSCAM.1095389.0227.1:1,(2021.GSCAM.1185702.0309.1:0,2021.GSCAM.1424360.0401.1:0,2021.GSCAM.1424361.0401.1:0):0):2,2020.GSCAM.736822.1226.1:2,(2021.GSCAM.1056870.0223.1:1,2021.GSCAM.1056725.0223.1:0):2,2021.GSCAM.1061360.0224.1:2,2021.GSCAM.1086196.0226.1:2,2021.GSCAM.1049390.0222.1:2,2021.GSCAM.900654.0129.1:2,2021.GSCAM.860290.0122.1:2,2021.GSCAM.1173700.0308.1:2,2021.GSCAM.1176064.0308.1:2,(2021.GSCAM.1056903.0223.1:0,2021.GSCAM.1176033.0308.1:0):2,2021.GSCAM.1173359.0308.1:2,2021.GSCAM.1175977.0308.1:2,2021.GSCAM.1086143.0226.1:1,(2021.GSCAM.1086166.0226.1:3,(2021.GSCAM.935119.0204.1:0,2021.GSCAM.935126.0204.1:0):0):1,2021.GSCAM.1061324.0224.1:1,(2021.GSCAM.1176188.0308.1:1,2021.GSCAM.1056824.0223.1:0):1,2021.GSCAM.1176269.0308.1:1,((2021.GSCAM.1196940.0310.1:0,2021.GSCAM.1196945.0310.1:0,2021.GSCAM.1196948.0310.1:0,2021.GSCAM.1196949.0310.1:0):1,(2021.GSCAM.1013541.0217.1:0,2021.GSCAM.1186244.0309.1:0,2021.GSCAM.1424327.0401.1:0):0):1,(2021.GSCAM.1056737.0223.1:1,2021.GSCAM.1173384.0308.1:0):1,2021.GSCAM.1056716.0223.1:1,2021.GSCAM.1173456.0308.1:1,2021.GSCAM.1173491.0308.1:1,2021.GSCAM.1049429.0222.1:1,2021.GSCAM.1254739.0315.1:1,(2021.GSCAM.1176201.0308.1:0,2021.GSCAM.1176245.0308.1:0):1,2020.GSCAM.736820.1226.1:1,(2021.GSCAM.1176042.0308.1:0,2021.GSCAM.1176048.0308.1:0):1,2021.GSCAM.1049340.0222.1:1,(2021.GSCAM.1173938.0308.1:0,2021.GSCAM.1173940.0308.1:0):1,2021.GSCAM.1176032.0308.1:1,2021.GSCAM.1173443.0308.1:1,2021.GSCAM.1173386.0308.1:1,2021.GSCAM.1176235.0308.1:1,(2021.GSCAM.837444.0118.1:0,2021.GSCAM.837456.0118.1:0):1,(2021.GSCAM.1173387.0308.1:0,2021.GSCAM.1175986.0308.1:0):1,2021.GSCAM.1061320.0224.1:1,2021.GSCAM.960503.0209.1:1,2021.GSCAM.1056866.0223.1:1,2021.GSCAM.900670.0129.1:1,2021.GSCAM.837437.0118.1:6,2021.GSCAM.1049343.0222.1:5,2021.GSCAM.837441.0118.1:5,(2021.GSTAA.1015557.0217.1:1,2021.GSCAM.954199.0208.1:1,2021.GSCAM.1254904.0315.1:1,(2021.GSCAM.1185550.0309.1:0,2021.GSCAM.1254738.0315.1:0,2021.GSCAM.1424305.0401.1:0,2021.GSCAM.1424335.0401.1:0):0):4,2021.GSCAM.1173455.0308.1:3,2021.GSCAM.1061374.0224.1:3,2021.GSCAM.1039365.0220.1:3,2021.GSCAM.900596.0129.1:3,2021.GSCAM.1056858.0223.1:3,2021.GSVEN.1163843.0305.1:3,(2020.GSCAM.736842.1226.1:0,2020.GSCAM.736870.1226.1:0,2021.GSCAM.1049377.0222.1:0,2021.GSCAM.1049381.0222.1:0,2021.GSCAM.1049430.0222.1:0,2021.GSCAM.1049463.0222.1:0,2021.GSCAM.1056724.0223.1:0,2021.GSCAM.1056744.0223.1:0,2021.GSCAM.1056803.0223.1:0,2021.GSCAM.1056848.0223.1:0,2021.GSCAM.1056853.0223.1:0,2021.GSCAM.1056883.0223.1:0,2021.GSCAM.1056899.0223.1:0,2021.GSCAM.1056900.0223.1:0,2021.GSCAM.1056908.0223.1:0,2021.GSCAM.1086066.0226.1:0,2021.GSCAM.1086118.0226.1:0,2021.GSCAM.1173344.0308.1:0,2021.GSCAM.1173405.0308.1:0,2021.GSCAM.1173464.0308.1:0,2021.GSCAM.1173493.0308.1:0,2021.GSCAM.1174000.0308.1:0,2021.GSCAM.1175975.0308.1:0,2021.GSCAM.1176249.0308.1:0,2021.GSCAM.1176253.0308.1:0,2021.GSCAM.776879.0107.1:0,2021.GSCAM.837472.0118.1:0,2021.GSCAM.882694.0127.1:0,2021.GSCAM.882695.0127.1:0,2021.GSCAM.882717.0127.1:0,2021.GSCAM.882730.0127.1:0,2021.GSCAM.882739.0127.1:0,2021.GSCAM.882743.0127.1:0,2021.GSCAM.882749.0127.1:0,2021.GSCAM.882750.0127.1:0,2021.GSCAM.900628.0129.1:0,2021.GSCAM.935130.0204.1:0,2021.GSCAM.960510.0209.1:0,2021.GSCAM.960511.0209.1:0,2021.GSCAM.960515.0209.1:0,2021.GSCAM.960527.0209.1:0,2021.GSCAM.960546.0209.1:0,2021.GSCAM.960603.0209.1:0,2021.GSCAM.960604.0209.1:0,2021.GSCAM.960606.0209.1:0,2021.GSCAM.960616.0209.1:0,2021.GSCAM.960617.0209.1:0,2021.GSCAM.960636.0209.1:0,2021.GSCAM.960639.0209.1:0):0):2,((2021.GSCAM.1173382.0308.1:1,2021.GSCAM.1173465.0308.1:1,(2021.GSCAM.1056666.0223.1:0,2021.GSCAM.1056667.0223.1:0):0):2,2021.GSCAM.776962.0107.1:2,2021.GSCAM.1039412.0220.1:2,((2021.GSCAM.1424225.0401.1:1,(2021.GSCAM.882700.0127.1:0,2021.GSCAM.954194.0208.1:0):0):1,2021.GSCAM.1013542.0217.1:1,(2021.GSCAM.1061204.0224.1:0,2021.GSCAM.1061218.0224.1:0,2021.GSCAM.1186218.0309.1:0):1,(2021.GSCAM.1196942.0310.1:2,(2021.GSCAM.1424293.0401.1:0,2021.GSCAM.1424298.0401.1:0):0):1,2021.GSCAM.1185718.0309.1:3,2021.GSCAM.1254866.0315.1:3,2021.GSCAM.1185744.0309.1:2,2021.GSCAM.1185748.0309.1:2,2021.GSCAM.1424347.0401.1:2,(2021.GSCAM.1056880.0223.1:0,2021.GSCAM.1185630.0309.1:0,2021.GSCAM.1186225.0309.1:0,2021.GSCAM.1186226.0309.1:0,2021.GSCAM.1186228.0309.1:0):0):1,2021.GSCAM.1176056.0308.1:1,(2021.GSCAM.1049395.0222.1:0,2021.GSCAM.1049396.0222.1:0):1,2021.GSCAM.1086085.0226.1:7,(2021.GSCAM.1176015.0308.1:1,2021.GSCAM.1039432.0220.1:1,2021.GSCAM.1173357.0308.1:0):3,2021.GSLAZ.1009030.0216.1:3,(2021.GSCAM.1039376.0220.1:0,2021.GSCAM.1056662.0223.1:0,2021.GSCAM.1056755.0223.1:0,2021.GSCAM.1056771.0223.1:0,2021.GSCAM.1056860.0223.1:0,2021.GSCAM.1056865.0223.1:0,2021.GSCAM.1056867.0223.1:0,2021.GSCAM.1056921.0223.1:0,2021.GSCAM.1061364.0224.1:0,2021.GSCAM.1173442.0308.1:0,2021.GSCAM.837305.0118.1:0,2021.GSCAM.837306.0118.1:0,2021.GSCAM.954183.0208.1:0):0):2,(((2021.GSVEN.1260957.0316.1:0,2021.GSVEN.1260958.0316.1:0,2021.GSVEN.1260959.0316.1:0):1,(2020.GSVEN.747469.1230.1:0,2020.GSVEN.747477.1230.1:0,2020.GSVEN.747481.1230.1:0):0):1,(2021.GSUMB.763329.0104.1:0,2021.GSUMB.763330.0104.1:0):1,2021.GSVEN.1260897.0316.1:1,2021.GSVEN.977206.0211.1:0):2,((2020.GSBAS.722883.1221.1:1,2021.GSCAM.1254857.0315.1:5,(2020.GSBAS.722890.1221.1:0,2020.GSLAZ.728279.1222.1:0):0):1,2021.GSBAS.1442997.0401.1:5,(2021.GSCAM.960517.0209.1:0,2021.GSCAM.960536.0209.1:0):0):2,(2021.GSCAM.776998.0107.1:1,2021.GSCAM.778720.0107.1:1,(2021.GSCAM.1254944.0315.1:2,(2021.GSCAM.776934.0107.1:0,2021.GSCAM.776947.0107.1:0,2021.GSCAM.776948.0107.1:0):0):1,2021.GSCAM.778707.0107.1:1,(2021.GSCAM.1086074.0226.1:0,2021.GSCAM.1175969.0308.1:0,2021.GSCAM.776997.0107.1:0,2021.GSCAM.776999.0107.1:0,2021.GSCAM.777000.0107.1:0,2021.GSCAM.777001.0107.1:0,2021.GSCAM.778708.0107.1:0,2021.GSCAM.778709.0107.1:0,2021.GSCAM.778710.0107.1:0,2021.GSCAM.778711.0107.1:0,2021.GSCAM.778713.0107.1:0,2021.GSCAM.778714.0107.1:0,2021.GSCAM.778715.0107.1:0,2021.GSCAM.778716.0107.1:0,2021.GSCAM.778719.0107.1:0,2021.GSCAM.960544.0209.1:0,2021.GSCAM.960635.0209.1:0):0):2,(2021.TE.159054.1.37:2,(2021.TE.130315.1.103:1,(2021.TE.130315.1.84:0,2021.TE.148046.1.34:0,2021.TE.89065.1.2:0):0):1,(2021.TE.148046.1.19:1,2021.TE.171858.1.5:0):1,2021.TE.29921.1.95:1,(2021.TE.171858.1.32:1,(2021.TE.171858.1.15:0,2021.TE.171858.1.16:0):0):4,(2021.TE.130315.1.128:0,2021.TE.89065.1.79:0):0):2,(2021.GSCAM.900599.0129.1:1,(2021.GSCAM.900672.0129.1:0,2021.GSCAM.900682.0129.1:0,2021.GSCAM.960553.0209.1:0,2021.GSCAM.960630.0209.1:0):1,2021.GSCAM.960541.0209.1:1,(2021.GSCAM.1049427.0222.1:0,2021.GSCAM.900577.0129.1:0,2021.GSCAM.900598.0129.1:0,2021.GSCAM.900626.0129.1:0,2021.GSCAM.900631.0129.1:0,2021.GSCAM.960508.0209.1:0,2021.GSCAM.960530.0209.1:0,2021.GSCAM.960539.0209.1:0,2021.GSCAM.960545.0209.1:0,2021.GSCAM.960551.0209.1:0,2021.GSCAM.960554.0209.1:0,2021.GSCAM.960590.0209.1:0,2021.GSCAM.960591.0209.1:0,2021.GSCAM.960595.0209.1:0,2021.GSCAM.960618.0209.1:0,2021.GSCAM.960633.0209.1:0,2021.GSCAM.960643.0209.1:0):0):2,(2021.GSCAM.1173778.0308.1:2,(2021.GSCAM.1096669.0228.1:1,2021.GSCAM.1173268.0308.1:0):1,2021.GSCAM.1082466.0226.1:1,(2021.GSCAM.1061109.0224.1:0,2021.GSCAM.1096968.0228.1:0,2021.GSCAM.1173625.0308.1:0,2021.GSCAM.1229279.0312.1:0,2021.GSCAM.1229710.0312.1:0,2021.GSCAM.1447698.0402.1:0):0):2,(2021.GSCAM.1173556.0308.1:1,2021.GSCAM.1173752.0308.1:1,((2021.GSCAM.1176136.0308.1:3,2021.GSLAZ.1009020.0216.1:0):1,(2021.GSLAZ.1079363.0225.1:0,2021.GSLAZ.1091276.0226.1:0):1,2021.GSLAZ.983328.0212.1:0):4,2021.GSCAM.1173749.0308.1:0):2,((2021.GSCAM.1361530.0325.1:6,2021.GSCAM.1196933.0310.1:0):2,2021.GSCAM.1197008.0310.1:1,(2021.GSCAM.1013557.0217.1:0,2021.GSCAM.1173627.0308.1:0,2021.GSCAM.1173630.0308.1:0):0):2,2021.TE.72035.1.8:2,(2021.TE.89759.1.21:1,(2021.TE.89759.1.29:0,2021.TE.89759.1.8:0):0):2,(2021.TE.89065.1.23:2,2021.TE.14917.1.35:0):2,2021.GSCAM.1056743.0223.1:2,2021.GSCAM.778712.0107.1:2,2021.TE.8600.1.27:2,(2021.GSCAM.1039468.0220.1:1,2021.GSCAM.1039415.0220.1:0):2,2020.TE.359601.1.58:2,2021.GSCAM.1169074.0306.1:2,(2021.GSCAM.776965.0107.1:0,2021.GSCAM.776966.0107.1:0):2,(2021.GSTAA.1063460.0224.1:0,2021.GSTAA.1063461.0224.1:0):2,2021.GSCAM.1176203.0308.1:2,2021.TE.14917.1.16:2,(2021.GSLOM.1048811.0222.1:0,2021.GSLOM.1048812.0222.1:0):2,2021.GSFVG.1109601.0301.1:2,2021.GSCAM.837262.0118.1:2,(2021.TE.8600.1.13:0,2021.TE.8600.1.21:0,2021.TE.8600.1.66:0):2,(2021.GSVEN.977207.0211.1:0,2021.GSVEN.977208.0211.1:0,2021.GSVEN.977209.0211.1:0,2021.GSVEN.977210.0211.1:0,2021.GSVEN.977211.0211.1:0,2021.GSVEN.977212.0211.1:0):2,2021.GSCAM.1056689.0223.1:2,(2021.GSCAM.1173568.0308.1:0,2021.GSCAM.1173715.0308.1:0,2021.GSCAM.1176244.0308.1:0):2,2020.GSLAZ.609992.1102.1:2,2021.GSSAR.1191145.0309.1:2,2021.GSSAR.1180253.0308.1:2,2021.GSCAM.935123.0204.1:2,2020.GSLAZ.721626.1221.1:2,2021.GSCAM.1039451.0220.1:2,2021.GSCAM.1176177.0308.1:2,2021.GSCAM.1185590.0309.1:2,2020.GSCAM.738132.1228.1:2,2021.GSCAM.882687.0127.1:2,2021.GSCAM.1173931.0308.1:2,(2021.GSCAM.925122.0203.1:1,2021.GSCAM.1254751.0315.1:1,2021.GSCAM.1086156.0226.1:0):1,(((2021.GSCAM.882745.0127.1:1,2021.GSCAM.1176047.0308.1:1,2021.GSCAM.1061334.0224.1:2,(2020.GSCAM.736807.1226.1:0,2020.GSCAM.736808.1226.1:0,2020.GSCAM.736810.1226.1:0,2021.GSCAM.1173353.0308.1:0,2021.GSCAM.1173356.0308.1:0,2021.GSCAM.1173360.0308.1:0,2021.GSCAM.1173362.0308.1:0,2021.GSCAM.1173703.0308.1:0,2021.GSCAM.1175998.0308.1:0,2021.GSCAM.1176022.0308.1:0,2021.GSCAM.776917.0107.1:0):0):1,2021.GSCAM.925115.0203.1:1,((2021.GSCAM.1173597.0308.1:3,2021.GSCAM.1039327.0220.1:0):1,2021.GSCAM.1176133.0308.1:0):1,(2020.GSCAM.736806.1226.1:2,2021.GSCAM.776929.0107.1:0):1,2021.GSCAM.776925.0107.1:1,2021.GSCAM.1176043.0308.1:1,2021.GSCAM.969297.0211.1:7,2021.GSCAM.1173444.0308.1:6,((2021.GSCAM.1229557.0312.1:3,2021.GSCAM.1157901.0304.1:0):1,2021.GSCAM.1096447.0228.1:0):4,2021.GSCAM.1086151.0226.1:3,(2021.GSCAM.1096872.0228.1:2,2021.GSCAM.1096374.0228.1:0):2,(2021.GSCAM.1173450.0308.1:0,2021.GSCAM.1176268.0308.1:0,2021.GSCAM.776964.0107.1:0):0):1,((2021.GSCAM.1173702.0308.1:1,2021.GSCAM.1176200.0308.1:4,(2021.GSCAM.1173369.0308.1:0,2021.GSCAM.1173388.0308.1:0,2021.GSCAM.1173572.0308.1:0,2021.GSCAM.1176191.0308.1:0,2021.GSCAM.1176192.0308.1:0,2021.GSCAM.1176195.0308.1:0):0):1,(2021.GSTAA.1110375.0301.1:4,(((2021.GSTAA.1222861.0312.1:3,(2021.GSTAA.1063490.0224.1:0,2021.GSTAA.1406298.0331.1:0):0):1,(2021.GSTAA.1185813.0309.1:0,2021.GSTAA.1185814.0309.1:0,2021.GSTAA.1222785.0312.1:0):1,(2021.GSTAA.1110304.0301.1:0,2021.GSTAA.1110357.0301.1:0):0):1,2021.GSTAA.1110367.0301.1:1,2021.GSTAA.1185779.0309.1:1,2021.GSTAA.1063486.0224.1:1,(2021.GSTAA.1015556.0217.1:0,2021.GSTAA.1110344.0301.1:0,2021.GSTAA.1222902.0312.1:0):1,2021.GSTAA.1015547.0217.1:3,(2021.GSTAA.1063404.0224.1:0,2021.GSTAA.1063428.0224.1:0,2021.GSTAA.1063455.0224.1:0,2021.GSTAA.1063465.0224.1:0,2021.GSTAA.1110295.0301.1:0):0):3,2020.TE.359601.1.15:3,2021.GSVEN.1260910.0316.1:3,(2021.GSVEN.1260866.0316.1:0,2021.GSVEN.1260929.0316.1:0):0):1,(2021.GSVEN.1260904.0316.1:1,2021.GSVEN.1260908.0316.1:0):1,2021.GSCAM.882759.0127.1:1,2021.GSVEN.1260899.0316.1:9,2021.GSCAM.882734.0127.1:3,2021.GSTAA.1063477.0224.1:2,(2021.GSCAM.1173605.0308.1:0,2021.GSCAM.1176218.0308.1:0,2021.GSVEN.1260895.0316.1:0):0):1,((2021.GSCAM.935132.0204.1:0,2021.GSCAM.935139.0204.1:0,2021.GSCAM.935140.0204.1:0):1,2021.GSCAM.1086060.0226.1:1,(2020.GSCAM.736847.1226.1:0,2020.GSCAM.736858.1226.1:0,2021.GSCAM.882718.0127.1:0,2021.GSCAM.900616.0129.1:0,2021.GSCAM.935138.0204.1:0,2021.GSCAM.960568.0209.1:0):0):1,((2021.GSCAM.1056723.0223.1:1,2021.GSCAM.1056794.0223.1:0):1,(2021.GSCAM.1039277.0220.1:1,2021.GSCAM.1056906.0223.1:0):3,2021.GSCAM.1176174.0308.1:0):1,((((2021.GSVEN.1260954.0316.1:0,2021.GSVEN.1260955.0316.1:0):3,2021.GSVEN.977232.0211.1:2,2021.GSVEN.977154.0211.1:0):1,(2021.GSTAA.1110307.0301.1:2,2021.GSTAA.1063427.0224.1:1,(2021.GSTAA.1063424.0224.1:0,2021.GSTAA.1063425.0224.1:0,2021.GSTAA.1063429.0224.1:0,2021.GSTAA.1222865.0312.1:0):0):3,2021.GSVEN.1260925.0316.1:2,(2021.GSVEN.1260881.0316.1:0,2021.GSVEN.1260883.0316.1:0,2021.GSVEN.1260884.0316.1:0):0):2,2021.GSCAM.1039406.0220.1:0):1,2020.GSCAM.738130.1228.1:1,((2021.GSVEN.1260915.0316.1:1,2021.GSVEN.1260913.0316.1:0):4,2020.GSVEN.747474.1230.1:4,2021.GSVEN.1260907.0316.1:3,2020.GSVEN.747468.1230.1:2,2021.GSVEN.1260865.0316.1:0):1,2020.GSCAM.736827.1226.1:1,2021.GSCAM.1039325.0220.1:1,2021.GSCAM.856698.0121.1:8,2021.GSVEN.977231.0211.1:6,2021.GSVEN.1260953.0316.1:5,2021.GSTAA.1222910.0312.1:4,(2021.TE.164630.1.33:1,(2021.TE.103976.1.46:2,2021.TE.103976.1.24:1,2021.TE.103976.1.45:0):5,2021.TE.115976.1.45:0):4,2021.GSVEN.977218.0211.1:3,2021.GSCAM.925501.0203.1:3,2021.GSCAM.1039488.0220.1:3,2021.GSCAM.1424329.0401.1:3,((((2021.GSCAM.1013576.0217.1:1,2021.GSCAM.1013575.0217.1:0):1,2021.GSCAM.1186234.0309.1:1,2021.GSCAM.1185764.0309.1:0):1,2021.GSCAM.882764.0127.1:0):1,((2021.GSCAM.1013577.0217.1:0,2021.GSCAM.1013578.0217.1:0):1,2021.GSCAM.1013579.0217.1:0):1,(2021.GSCAM.954213.0208.1:1,2021.GSCAM.954214.0208.1:0):1,(2021.GSCAM.1185583.0309.1:1,2021.GSCAM.1185751.0309.1:0):1,(2021.GSCAM.1013529.0217.1:2,2021.GSCAM.1254997.0315.1:0):1,2021.GSCAM.1013580.0217.1:1,2021.GSCAM.1186222.0309.1:1,2021.GSCAM.954210.0208.1:1,(2021.GSCAM.1390619.0329.1:7,(2021.GSCAM.1390633.0329.1:0,2021.GSCAM.1390641.0329.1:0):0):2,(2021.GSCAM.1185599.0309.1:0,2021.GSCAM.1185732.0309.1:0,2021.GSCAM.1424315.0401.1:0,2021.GSCAM.1424316.0401.1:0):0):2,2021.GSCAM.925132.0203.1:2,(((2021.GSLAZ.1169888.0306.1:1,(2021.GSLAZ.1222718.0311.1:1,2021.GSLAZ.1195959.0310.1:0):1,(2021.GSCAM.1197029.0310.1:3,2021.GSCAM.1197020.0310.1:0):3,(2021.GSCAM.1173776.0308.1:0,2021.GSCAM.1196992.0310.1:0):0):1,2021.GSLAZ.1091275.0226.1:2,2021.GSCAM.960615.0209.1:0):1,(2021.GSVEN.766572.0105.1:1,2021.GSVEN.794826.0111.1:1,(2021.GSVEN.1260940.0316.1:3,2021.GSVEN.1260939.0316.1:0):9,2021.GSVEN.1260912.0316.1:0):1,2021.GSCAM.1086158.0226.1:1,2021.GSCAM.1173446.0308.1:1,2020.GSLAZ.609998.1102.1:1,2021.GSVEN.1260874.0316.1:1,2021.TE.103973.1.10:7,2020.GSLAZ.721624.1221.1:5,2021.GSLAZ.803900.0112.1:3,(2021.GSCAM.1366890.0326.1:8,(2021.GSCAM.960490.0209.1:0,2021.GSCAM.960491.0209.1:0,2021.GSCAM.960587.0209.1:0):0):2,2021.GSLAZ.803897.0112.1:0):2,(2021.GSCAM.960610.0209.1:1,2021.GSCAM.837436.0118.1:34,(2021.GSCAM.837471.0118.1:0,2021.GSCAM.960456.0209.1:0):0):2,2021.GSCAM.1061358.0224.1:2,2021.GSCAM.1086192.0226.1:2,2021.GSCAM.1039420.0220.1:2,2021.GSCAM.925131.0203.1:2,2021.GSCAM.1347245.0325.1:2,((2021.GSBAS.1442995.0401.1:0,2021.GSBAS.1442996.0401.1:0):5,2021.GSVEN.977185.0211.1:0):2,2021.GSVEN.977176.0211.1:2,(2020.GSCAM.736828.1226.1:0,2020.GSCAM.736833.1226.1:0,2021.GSCAM.1039348.0220.1:0,2021.GSCAM.1039358.0220.1:0,2021.GSCAM.1039389.0220.1:0,2021.GSCAM.1039417.0220.1:0,2021.GSCAM.1039438.0220.1:0,2021.GSCAM.1039490.0220.1:0,2021.GSCAM.1039501.0220.1:0,2021.GSCAM.1086108.0226.1:0,2021.GSCAM.1176173.0308.1:0,2021.GSCAM.1176186.0308.1:0,2021.GSCAM.776972.0107.1:0,2021.GSCAM.776982.0107.1:0,2021.GSCAM.776995.0107.1:0,2021.GSCAM.882681.0127.1:0,2021.GSCAM.882746.0127.1:0,2021.GSSAR.1180252.0308.1:0):0):1,(((2021.GSCAM.900648.0129.1:0,2021.GSCAM.900689.0129.1:0,2021.GSCAM.900690.0129.1:0):1,(2021.GSCAM.1424165.0401.1:0,2021.GSCAM.1424168.0401.1:0,2021.GSCAM.1424220.0401.1:0,2021.GSCAM.837489.0118.1:0,2021.GSCAM.837490.0118.1:0,2021.GSCAM.837491.0118.1:0,2021.GSCAM.837492.0118.1:0,2021.GSCAM.837498.0118.1:0,2021.GSCAM.900643.0129.1:0):0):1,((2021.GSCAM.1049360.0222.1:1,(2021.GSCAM.960468.0209.1:0,2021.GSCAM.960469.0209.1:0):0):1,2021.GSCAM.960507.0209.1:1,(2021.GSCAM.900619.0129.1:0,2021.GSCAM.900632.0129.1:0,2021.GSCAM.900684.0129.1:0):0):1,((2021.GSCAM.1254961.0315.1:0,2021.GSCAM.1255017.0315.1:0,2021.GSCAM.1255026.0315.1:0,2021.GSCAM.1255034.0315.1:0,2021.GSCAM.1424162.0401.1:0):1,2021.GSCAM.1039342.0220.1:1,(2021.GSCAM.1173756.0308.1:1,2021.GSCAM.1176096.0308.1:0):2,(2020.GSCAM.736843.1226.1:0,2021.GSCAM.1056871.0223.1:0):0):1,(2021.GSCAM.1086204.0226.1:3,2021.GSCAM.900641.0129.1:0):1,((2021.GSCAM.1173762.0308.1:0,2021.GSCAM.1185635.0309.1:0,2021.GSCAM.1424300.0401.1:0):1,2021.GSCAM.1254955.0315.1:1,(2021.GSCAM.1061194.0224.1:0,2021.GSCAM.1424307.0401.1:0,2021.GSCAM.1424310.0401.1:0,2021.GSCAM.1424311.0401.1:0,2021.GSCAM.1424312.0401.1:0):0):1,((2021.GSCAM.1086134.0226.1:0,2021.GSCAM.837261.0118.1:0):1,(2021.GSCAM.1039480.0220.1:2,(2021.GSCAM.1039408.0220.1:0,2021.GSCAM.1039456.0220.1:0):0):3,2021.GSCAM.1086155.0226.1:3,2021.GSCAM.1056888.0223.1:0):1,2021.GSCAM.1424336.0401.1:1,(2021.GSCAM.1424183.0401.1:2,2021.GSCAM.900645.0129.1:0):1,(2021.GSCAM.1049421.0222.1:0,2021.GSCAM.1049437.0222.1:0):1,2021.GSCAM.1056941.0223.1:1,2021.GSCAM.1424191.0401.1:1,2021.GSCAM.1173711.0308.1:1,2021.GSCAM.1173375.0308.1:1,2021.GSCAM.1056787.0223.1:1,2021.GSCAM.1086130.0226.1:1,2021.GSCAM.882683.0127.1:1,2021.GSCAM.1086071.0226.1:1,2021.GSCAM.1424151.0401.1:20,2021.GSCAM.1173555.0308.1:16,2021.GSCAM.1173779.0308.1:4,2021.GSCAM.1086211.0226.1:3,2021.GSCAM.1056904.0223.1:3,2021.GSCAM.1086172.0226.1:3,2021.GSCAM.1056731.0223.1:3,2021.GSCAM.1049348.0222.1:2,((2021.GSCAM.837265.0118.1:0,2021.GSCAM.960520.0209.1:0):1,2021.GSCAM.1049378.0222.1:1,(2021.GSCAM.925136.0203.1:1,2021.GSCAM.925499.0203.1:1,2021.GSCAM.882674.0127.1:20,(2021.GSCAM.925135.0203.1:0,2021.GSCAM.925500.0203.1:0):0):4,(2021.GSCAM.1049472.0222.1:0,2021.GSCAM.837434.0118.1:0,2021.GSCAM.837443.0118.1:0,2021.GSCAM.837457.0118.1:0,2021.GSCAM.960583.0209.1:0):0):2,2021.GSCAM.1086096.0226.1:2,2021.GSCAM.1061382.0224.1:2,2021.GSCAM.1424206.0401.1:2,2021.GSCAM.837446.0118.1:2,2021.GSCAM.882716.0127.1:2,(2021.GSCAM.1039304.0220.1:0,2021.GSCAM.1039355.0220.1:0,2021.GSCAM.1039441.0220.1:0,2021.GSCAM.1039471.0220.1:0,2021.GSCAM.1049399.0222.1:0,2021.GSCAM.1049400.0222.1:0,2021.GSCAM.1049409.0222.1:0,2021.GSCAM.1049420.0222.1:0,2021.GSCAM.1056728.0223.1:0,2021.GSCAM.1056823.0223.1:0,2021.GSCAM.1056825.0223.1:0,2021.GSCAM.1056895.0223.1:0,2021.GSCAM.1173321.0308.1:0,2021.GSCAM.1173374.0308.1:0,2021.GSCAM.1173468.0308.1:0,2021.GSCAM.1173472.0308.1:0,2021.GSCAM.1173562.0308.1:0,2021.GSCAM.1173570.0308.1:0,2021.GSCAM.1173571.0308.1:0,2021.GSCAM.1173667.0308.1:0,2021.GSCAM.1173718.0308.1:0,2021.GSCAM.1173751.0308.1:0,2021.GSCAM.1175972.0308.1:0,2021.GSCAM.1176001.0308.1:0,2021.GSCAM.1176018.0308.1:0,2021.GSCAM.1254752.0315.1:0,2021.GSCAM.1254939.0315.1:0,2021.GSCAM.1255028.0315.1:0,2021.GSCAM.1424192.0401.1:0,2021.GSCAM.1424201.0401.1:0,2021.GSCAM.1424222.0401.1:0,2021.GSCAM.1424227.0401.1:0,2021.GSCAM.1424346.0401.1:0,2021.GSCAM.1424350.0401.1:0,2021.GSCAM.837322.0118.1:0,2021.GSCAM.837501.0118.1:0,2021.GSCAM.837502.0118.1:0,2021.GSCAM.837503.0118.1:0,2021.GSCAM.837504.0118.1:0,2021.GSCAM.855612.0121.1:0,2021.GSCAM.882731.0127.1:0,2021.GSCAM.900583.0129.1:0,2021.GSCAM.900608.0129.1:0,2021.GSCAM.900609.0129.1:0,2021.GSCAM.900640.0129.1:0,2021.GSCAM.900642.0129.1:0,2021.GSCAM.900644.0129.1:0,2021.GSCAM.900688.0129.1:0,2021.GSCAM.960452.0209.1:0,2021.GSCAM.960656.0209.1:0,2021.GSCAM.960657.0209.1:0):0):1,(((2021.GSCAM.954222.0208.1:1,2021.GSCAM.1173577.0308.1:1,(2021.GSCAM.1173503.0308.1:0,2021.GSCAM.1176093.0308.1:0):0):1,(2021.GSCAM.1254854.0315.1:0,2021.GSCAM.1254855.0315.1:0,2021.GSCAM.1254859.0315.1:0,2021.GSCAM.1254985.0315.1:0,2021.GSCAM.1255022.0315.1:0):1,(2021.GSCAM.1176074.0308.1:0,2021.GSCAM.1424244.0401.1:0):1,(2021.GSCAM.1173311.0308.1:0,2021.GSCAM.1173484.0308.1:0,2021.GSCAM.1424236.0401.1:0,2021.GSLAZ.1169891.0306.1:0,2021.GSLAZ.1259413.0316.1:0,2021.GSVEN.1260902.0316.1:0):0):1,(2021.GSCAM.1185688.0309.1:1,2020.GSCAM.736789.1226.1:4,(2021.GSCAM.1185544.0309.1:1,2021.GSCAM.1254758.0315.1:1,(2021.GSCAM.1185547.0309.1:0,2021.GSCAM.1254840.0315.1:0,2021.GSCAM.1424182.0401.1:0,2021.GSCAM.1424340.0401.1:0,2021.GSCAM.1424349.0401.1:0):0):2,(2021.GSCAM.1039506.0220.1:0,2021.GSCAM.954189.0208.1:0):0):1,(((2020.GSCAM.738121.1228.1:0,2021.GSCAM.1056736.0223.1:0,2021.GSCAM.1086073.0226.1:0):1,2021.GSCAM.1056815.0223.1:0):1,2021.GSCAM.1176205.0308.1:0):1,(2021.GSCAM.1086208.0226.1:1,2021.GSCAM.837453.0118.1:0):1,(2021.GSCAM.1185625.0309.1:8,2021.GSCAM.1254745.0315.1:0):1,2021.GSCAM.882733.0127.1:1,2021.GSCAM.1086112.0226.1:1,2020.GSCAM.736836.1226.1:1,2021.GSCAM.1173497.0308.1:1,2021.GSCAM.1049341.0222.1:4,((((2021.GSCAM.1359254.0325.1:3,(2021.GSCAM.1082455.0226.1:1,(2021.GSCAM.1158020.0304.1:4,2021.GSCAM.1166490.0305.1:0):4,2021.GSCAM.1229851.0312.1:0):2,2021.GSCAM.1080610.0225.1:0):1,2021.GSCAM.1080719.0225.1:0):1,2021.GSCAM.1039503.0220.1:1,(2021.GSCAM.1095377.0227.1:0,2021.GSCAM.1095407.0227.1:0,2021.GSCAM.1196966.0310.1:0):0):2,(2021.GSCAM.1186220.0309.1:1,(((2021.GSCAL.1360391.0325.1:0,2021.GSCAL.1366500.0326.1:0):1,2021.GSCAM.1361618.0325.1:0):3,2021.GSCAM.1361525.0325.1:0):8,2021.GSCAM.1186237.0309.1:0):2,2021.GSCAM.1359239.0325.1:2,2021.GSCAM.1061392.0224.1:2,2021.GSCAM.1039483.0220.1:1,(2021.GSCAM.1173306.0308.1:2,2021.GSCAM.1176295.0308.1:2,(2021.GSCAM.1173521.0308.1:0,2021.GSCAM.1173527.0308.1:0):1,(2021.GSCAM.1173264.0308.1:0,2021.GSCAM.1173271.0308.1:0,2021.GSCAM.1173277.0308.1:0,2021.GSCAM.1173279.0308.1:0,2021.GSCAM.1173299.0308.1:0,2021.GSCAM.1173300.0308.1:0,2021.GSCAM.1173323.0308.1:0,2021.GSCAM.1173504.0308.1:0,2021.GSCAM.1173536.0308.1:0,2021.GSCAM.1173539.0308.1:0,2021.GSCAM.1173603.0308.1:0,2021.GSCAM.1173642.0308.1:0,2021.GSCAM.1176120.0308.1:0):0):4,2021.GSCAM.837318.0118.1:4,((2021.GSCAM.1229304.0312.1:2,2021.GSCAM.1299171.0319.1:0):1,2021.GSCAM.1096961.0228.1:4,(2021.GSCAM.1299114.0319.1:0,2021.GSCAM.1299142.0319.1:0,2021.GSCAM.1299158.0319.1:0):0):3,(2021.GSCAM.1096652.0228.1:3,((2021.GSCAM.1167484.0305.1:5,2021.GSCAM.1096850.0228.1:0):2,2021.GSCAM.1287660.0318.1:2,((2021.GSCAM.1096698.0228.1:0,2021.GSCAM.1096719.0228.1:0):1,2021.GSCAM.1096732.0228.1:0):2,(2021.GSCAM.1096683.0228.1:1,2021.GSCAM.1308005.0322.1:2,(2021.GSCAM.1096766.0228.1:0,2021.GSCAM.1096799.0228.1:0):2,2021.GSCAM.1085112.0226.1:0):1,2021.GSCAM.1424425.0401.1:1,(2021.GSCAM.1096372.0228.1:0,2021.GSCAM.1173928.0308.1:0,2021.GSCAM.1424399.0401.1:0,2021.GSCAM.1424437.0401.1:0):0):2,(2021.GSCAM.1307970.0322.1:1,(2021.GSCAM.1307955.0322.1:0,2021.GSCAM.1307979.0322.1:0,2021.GSCAM.1447946.0402.1:0,2021.GSCAM.1447947.0402.1:0,2021.GSCAM.1448001.0402.1:0):0):2,(2021.GSCAM.1096684.0228.1:1,2021.GSCAM.1447999.0402.1:2,(2021.GSCAM.1080695.0225.1:0,2021.GSCAM.1080702.0225.1:0,2021.GSCAM.1097000.0228.1:0,2021.GSCAM.1157909.0304.1:0):0):1,(2021.GSCAM.1390608.0329.1:1,2021.GSCAM.1390607.0329.1:0):1,(2021.GSCAM.1173265.0308.1:0,2021.GSCAM.1307783.0322.1:0,2021.GSCAM.1424363.0401.1:0):0):3,(2021.GSCAM.1173535.0308.1:1,(2021.GSCAM.1173529.0308.1:0,2021.GSCAM.852622.0120.1:0):0):3,2021.GSCAM.1039272.0220.1:3,(2020.TE.367239.1.5:0,2021.GSCAM.1173451.0308.1:0,2021.GSCAM.1176199.0308.1:0,2021.GSCAM.837266.0118.1:0,2021.TE.8600.1.93:0):0):3,(2021.GSCAM.1197013.0310.1:2,2021.GSCAM.1173318.0308.1:2,2021.GSCAM.1173593.0308.1:2,2021.GSCAM.1173528.0308.1:0):3,2021.GSCAM.1039290.0220.1:3,(2021.GSCAM.1254780.0315.1:1,2021.GSCAM.1039462.0220.1:1,2021.GSCAM.1173269.0308.1:3,(2021.GSCAM.1173335.0308.1:0,2021.GSCAM.1173427.0308.1:0):2,(2021.GSCAM.1039362.0220.1:0,2021.GSCAM.1056949.0223.1:0,2021.GSCAM.1185745.0309.1:0,2021.GSCAM.1254769.0315.1:0,2021.GSCAM.1254774.0315.1:0):0):2,2021.GSCAM.1039309.0220.1:2,(2021.GSCAM.1196976.0310.1:1,(2021.GSCAM.1039463.0220.1:0,2021.GSCAM.1039517.0220.1:0):0):2,2021.GSCAM.1039499.0220.1:2,2021.GSCAM.1176052.0308.1:2,2021.GSCAM.1056797.0223.1:2,(2020.GSCAM.736778.1226.1:0,2020.GSCAM.736823.1226.1:0,2020.GSCAM.736889.1226.1:0,2021.GSCAM.1056730.0223.1:0,2021.GSCAM.1056804.0223.1:0,2021.GSCAM.1056805.0223.1:0,2021.GSCAM.1061328.0224.1:0,2021.GSCAM.1173397.0308.1:0,2021.GSCAM.1173689.0308.1:0,2021.GSCAM.1173739.0308.1:0,2021.GSCAM.1173746.0308.1:0,2021.GSCAM.1176243.0308.1:0,2021.GSCAM.1176257.0308.1:0,2021.GSCAM.1176263.0308.1:0,2021.GSCAM.900667.0129.1:0):0):1,(2021.GSCAM.1173712.0308.1:21,2021.GSCAM.935148.0204.1:11,2021.GSCAM.1185553.0309.1:6,2021.GSCAM.1086160.0226.1:5,2021.GSCAM.1173717.0308.1:3,2020.TE.359601.1.84:3,2021.GSCAM.935145.0204.1:2,2021.GSLAZ.1259193.0316.1:2,2021.GSLAZ.1259191.0316.1:2,2021.GSCAM.935141.0204.1:2,2021.GSCAM.935121.0204.1:2,(2021.GSCAM.935137.0204.1:0,2021.GSLAZ.1259186.0316.1:0):0):1,((2021.GSCAM.1254984.0315.1:1,2021.GSCAM.1185669.0309.1:1,2021.GSCAM.1255036.0315.1:1,(2021.GSCAM.1061160.0224.1:0,2021.GSCAM.1255029.0315.1:0):0):1,(2021.GSVEN.977223.0211.1:1,2021.GSVEN.1260924.0316.1:4,2021.GSVEN.1260923.0316.1:2,2021.GSVEN.1260927.0316.1:2,2021.GSVEN.977242.0211.1:0):1,((2021.GSCAM.1176115.0308.1:0,2021.GSCAM.1424240.0401.1:0):2,2021.GSCAM.1173459.0308.1:0):1,(2020.TE.359601.1.77:2,2021.TE.8600.1.37:6,(2021.TE.14917.1.12:0,2021.TE.14917.1.13:0,2021.TE.14917.1.41:0,2021.TE.8600.1.29:0,2021.TE.8600.1.32:0,2021.TE.8600.1.34:0,2021.TE.8600.1.35:0,2021.TE.8600.1.36:0,2021.TE.8600.1.86:0):0):3,2021.GSCAM.1424242.0401.1:2,2020.GSLAZ.718265.1221.1:0):1,(((((2021.GSCAM.1169175.0306.1:0,2021.GSCAM.1298619.0319.1:0):1,2021.GSCAM.1167380.0305.1:1,2021.GSCAM.1169288.0306.1:2,(2021.GSCAM.1088019.0226.1:0,2021.GSCAM.1088072.0226.1:0,2021.GSCAM.1096747.0228.1:0,2021.GSCAM.1096849.0228.1:0):0):1,(2021.GSCAM.1087354.0226.1:0,2021.GSCAM.1088042.0226.1:0):1,2021.GSCAM.1196937.0310.1:2,(2021.GSCAM.1096550.0228.1:0,2021.GSCAM.1157902.0304.1:0,2021.GSCAM.1229711.0312.1:0,2021.GSCAM.1447992.0402.1:0):0):1,(2021.GSCAM.1197007.0310.1:1,(2021.GSCAM.1185549.0309.1:2,(2021.GSCAM.1061174.0224.1:0,2021.GSCAM.1185564.0309.1:0,2021.GSCAM.1185570.0309.1:0,2021.GSCAM.1185622.0309.1:0,2021.GSCAM.1254823.0315.1:0,2021.GSCAM.1424374.0401.1:0):0):1,2021.GSCAM.1185679.0309.1:2,2021.GSCAM.1197009.0310.1:0):1,(2021.GSCAM.1166423.0305.1:1,2021.GSCAM.1166504.0305.1:2,(2021.GSCAM.1169073.0306.1:0,2021.GSCAM.1298710.0319.1:0):0):1,2021.GSCAM.1197015.0310.1:1,2021.GSCAM.1173781.0308.1:0):1,(2021.GSCAM.900621.0129.1:0,2021.GSCAM.900664.0129.1:0,2021.GSCAM.900674.0129.1:0):1,2021.GSCAM.1061311.0224.1:1,2021.GSCAM.960557.0209.1:1,2021.GSCAM.1086079.0226.1:1,2021.GSCAM.1061397.0224.1:1,(2021.GSCAM.935142.0204.1:6,2021.GSCAM.935149.0204.1:0):7,((2021.GSCAM.1096589.0228.1:3,2021.GSCAM.1085050.0226.1:0):2,2021.GSCAM.1085157.0226.1:1,(2021.GSCAM.1085114.0226.1:0,2021.GSCAM.1085119.0226.1:0):0):3,(2021.GSCAM.960519.0209.1:0,2021.GSCAM.960547.0209.1:0):3,((2021.GSCAM.900673.0129.1:1,(2021.GSCAM.900620.0129.1:0,2021.GSCAM.900622.0129.1:0):0):2,2021.GSCAM.960531.0209.1:0):2,2021.GSCAM.1173982.0308.1:2,2021.GSCAM.837251.0118.1:2,(2021.GSCAM.1013538.0217.1:0,2021.GSCAM.1039298.0220.1:0,2021.GSCAM.1049405.0222.1:0,2021.GSCAM.1049471.0222.1:0,2021.GSCAM.1056727.0223.1:0,2021.GSCAM.1173473.0308.1:0,2021.GSCAM.882727.0127.1:0,2021.GSCAM.960444.0209.1:0):0):1,((2021.GSFVG.1109602.0301.1:1,(2021.GSFVG.1109577.0301.1:0,2021.GSFVG.1109578.0301.1:0):1,2021.GSFVG.1109607.0301.1:0):1,2021.GSCAM.1176014.0308.1:1,(2021.GSVEN.1163832.0305.1:3,2021.GSCAM.1039315.0220.1:0):1,2021.GSCAM.882765.0127.1:1,2021.GSCAM.1061322.0224.1:1,2021.GSCAM.882701.0127.1:1,(2021.GSCAM.837249.0118.1:0,2021.GSCAM.837267.0118.1:0,2021.GSCAM.837268.0118.1:0):1,2021.GSCAM.1039452.0220.1:1,2021.GSCAM.837497.0118.1:1,(2021.GSCAM.852823.0120.1:1,2021.GSCAM.837328.0118.1:1,2021.GSCAM.852629.0120.1:0):3,2021.GSCAM.882679.0127.1:3,2021.GSFVG.1109619.0301.1:2,2021.GSCAM.1176166.0308.1:2,(2021.GSCAM.1039338.0220.1:0,2021.GSCAM.1061359.0224.1:0,2021.GSCAM.1061384.0224.1:0,2021.GSCAM.882766.0127.1:0):0):1,((2021.GSCAM.954215.0208.1:1,2021.GSCAM.1013582.0217.1:0):1,(2021.GSCAM.1254865.0315.1:0,2021.GSCAM.1254867.0315.1:0,2021.GSCAM.1254878.0315.1:0,2021.GSCAM.1254956.0315.1:0,2021.GSCAM.1254957.0315.1:0,2021.GSCAM.1254976.0315.1:0,2021.GSCAM.1254977.0315.1:0,2021.GSCAM.1255046.0315.1:0):1,2021.GSCAM.1254853.0315.1:1,2021.GSCAM.1424179.0401.1:1,2021.GSCAM.925134.0203.1:13,(2021.GSCAM.1013559.0217.1:0,2021.GSCAM.1013560.0217.1:0):3,(2021.GSCAM.1254843.0315.1:1,(2021.GSCAM.1424290.0401.1:1,(2021.GSCAM.1185653.0309.1:0,2021.GSCAM.1424281.0401.1:0):0):1,2021.GSCAM.1424308.0401.1:1,2021.GSCAM.1096744.0228.1:1,2021.GSCAM.1254981.0315.1:2,(2021.GSCAM.1173760.0308.1:0,2021.GSCAM.1173763.0308.1:0,2021.GSCAM.1254799.0315.1:0,2021.GSCAM.1254959.0315.1:0,2021.GSCAM.1254979.0315.1:0,2021.GSCAM.1254994.0315.1:0,2021.GSCAM.1255000.0315.1:0,2021.GSCAM.1255002.0315.1:0,2021.GSCAM.1255030.0315.1:0,2021.GSCAM.1255038.0315.1:0,2021.GSCAM.1424207.0401.1:0):0):2,(2021.GSCAM.1185769.0309.1:1,2021.GSCAM.1185770.0309.1:1,(2021.GSCAM.1013564.0217.1:0,2021.GSCAM.1185762.0309.1:0):0):2,(2021.GSCAM.1186243.0309.1:1,2021.GSCAM.1185746.0309.1:2,(2021.GSCAM.1186239.0309.1:0,2021.GSCAM.1186240.0309.1:0):0):2,(2021.GSCAM.882768.0127.1:0,2021.GSCAM.960492.0209.1:0,2021.GSCAM.960589.0209.1:0):0):1,(((2021.GSLAZ.902751.0130.1:1,(2021.TE.8600.1.33:0,2021.TE.8600.1.38:0):1,(2020.TE.359601.1.36:0,2020.TE.359601.1.37:0):1,(2020.TE.359601.1.38:0,2020.TE.359601.1.39:0,2020.TE.359601.1.41:0):0):1,(2021.GSLAZ.882934.0127.1:1,(2021.GSCAM.1173613.0308.1:0,2021.GSCAM.1173665.0308.1:0,2021.GSCAM.1176292.0308.1:0):0):1,2021.GSCAM.1085129.0226.1:1,2021.GSUMB.1020309.0218.1:1,2020.GSVEN.751344.1230.1:1,2021.GSCAM.882692.0127.1:5,(2021.TE.159054.1.40:1,(2021.TE.103973.1.26:0,2021.TE.63970.1.65:0,2021.TE.63970.1.66:0,2021.TE.63970.1.67:0):0):3,(2021.GSCAM.1096677.0228.1:2,2021.GSCAM.1088074.0226.1:0):3,2021.GSCAM.1254918.0315.1:3,(2021.GSCAM.776991.0107.1:3,2021.GSCAM.1176259.0308.1:0):3,(2021.TE.159054.1.30:0,2021.TE.164627.1.48:0):2,(2021.GSCAM.1254902.0315.1:2,(2021.GSCAM.1254881.0315.1:0,2021.GSCAM.1254912.0315.1:0,2021.GSCAM.1424164.0401.1:0):0):2,2021.GSSAR.1229148.0312.1:2,(2020.GSVEN.751335.1230.1:0,2021.GSLAZ.765568.0104.1:0,2021.GSUMB.1020307.0218.1:0,2021.GSUMB.1020308.0218.1:0):0):1,2021.GSSAR.1191141.0309.1:1,2021.GSSAR.1191143.0309.1:1,((2021.GSSAR.1380065.0328.1:2,(2021.GSSAR.1380060.0328.1:0,2021.GSSAR.1380063.0328.1:0,2021.GSSAR.1380064.0328.1:0):0):2,2021.GSLAZ.765573.0104.1:0):3,2021.GSCAM.837269.0118.1:3,2020.TE.359601.1.68:2,(2021.GSSAR.1219707.0311.1:0,2021.GSSAR.1229145.0312.1:0):0):1,(((2021.GSLAZ.1009029.0216.1:1,2021.GSCAM.1196998.0310.1:0):1,2021.GSLAZ.965132.0210.1:1,(2021.GSCAM.1173499.0308.1:0,2021.GSCAM.1173520.0308.1:0,2021.GSCAM.1173643.0308.1:0,2021.GSCAM.852628.0120.1:0):0):1,(2021.GSCAM.1056840.0223.1:1,2021.GSCAM.1039283.0220.1:2,(2021.GSCAM.1039261.0220.1:0,2021.GSCAM.1176045.0308.1:0):0):1,(2021.GSCAM.1185712.0309.1:0,2021.GSCAM.1185735.0309.1:0):1,2021.GSCAM.1176241.0308.1:1,2021.GSCAM.1173367.0308.1:1,2021.GSCAM.1061393.0224.1:2,(2021.GSCAM.1056893.0223.1:0,2021.GSCAM.1086169.0226.1:0,2021.GSCAM.1086190.0226.1:0,2021.GSCAM.1176223.0308.1:0,2021.GSCAM.960450.0209.1:0):0):1,(((2021.GSCAM.1186242.0309.1:1,(2021.GSCAM.1185619.0309.1:0,2021.GSCAM.1185719.0309.1:0):1,2021.GSCAM.1424270.0401.1:1,2021.GSCAM.1390532.0329.1:10,(2021.GSCAM.1013568.0217.1:0,2021.GSCAM.1061233.0224.1:0,2021.GSCAM.1185694.0309.1:0,2021.GSCAM.1186231.0309.1:0,2021.GSCAM.1186241.0309.1:0,2021.GSCAM.1197033.0310.1:0,2021.GSCAM.1197034.0310.1:0,2021.GSCAM.1254825.0315.1:0,2021.GSCAM.1424269.0401.1:0,2021.GSCAM.1424274.0401.1:0,2021.GSCAM.1424397.0401.1:0):0):1,2021.GSCAM.1186238.0309.1:1,2021.GSCAM.960471.0209.1:4,2021.GSCAM.960565.0209.1:0):1,2021.GSCAM.1424309.0401.1:1,2020.GSCAM.736788.1226.1:1,((2021.GSCAM.1254765.0315.1:0,2021.GSCAM.1254779.0315.1:0):2,(2021.GSCAM.1424296.0401.1:1,(2021.GSCAM.1254831.0315.1:0,2021.GSCAM.1254842.0315.1:0,2021.GSCAM.1254910.0315.1:0,2021.GSCAM.1424176.0401.1:0,2021.GSCAM.1424216.0401.1:0,2021.GSCAM.1424303.0401.1:0):0):2,2021.GSCAM.1424155.0401.1:2,((2021.GSCAM.1186232.0309.1:1,2021.GSCAM.1447680.0402.1:0):1,(2021.GSCAM.1086168.0226.1:2,2021.GSCAM.837496.0118.1:0):1,2021.GSCAM.1254916.0315.1:1,2021.GSCAM.1424177.0401.1:1,2021.GSCAM.1424365.0401.1:1,2021.GSCAM.1254755.0315.1:1,((2021.GSCAM.1361576.0325.1:0,2021.GSCAM.1361579.0325.1:0):2,(2021.GSBAS.1360392.0325.1:0,2021.GSBAS.1366501.0326.1:0):2,2021.GSCAM.1361623.0325.1:0):5,(2021.GSCAM.1254719.0315.1:0,2021.GSCAM.1254728.0315.1:0,2021.GSCAM.1255044.0315.1:0,2021.GSCAM.1255048.0315.1:0,2021.GSCAM.1424199.0401.1:0,2021.GSCAM.1424215.0401.1:0,2021.GSCAM.1424337.0401.1:0,2021.GSCAM.1424348.0401.1:0,2021.GSCAM.1424355.0401.1:0):0):1,((2021.GSCAM.1254716.0315.1:1,(2021.GSCAM.1424156.0401.1:0,2021.GSCAM.1424198.0401.1:0,2021.GSCAM.960650.0209.1:0,2021.GSCAM.960655.0209.1:0):0):1,2021.GSCAM.1185713.0309.1:1,2021.GSCAM.1287430.0318.1:1,2021.GSCAM.1185738.0309.1:1,2021.GSCAM.1424358.0401.1:2,(2021.GSCAM.1061141.0224.1:0,2021.GSCAM.1061192.0224.1:0,2021.GSCAM.1185633.0309.1:0,2021.GSCAM.1185648.0309.1:0,2021.GSCAM.1185704.0309.1:0,2021.GSCAM.1185705.0309.1:0,2021.GSCAM.1185736.0309.1:0,2021.GSCAM.1185739.0309.1:0,2021.GSCAM.1185740.0309.1:0,2021.GSCAM.1185741.0309.1:0,2021.GSCAM.1185742.0309.1:0,2021.GSCAM.1185743.0309.1:0,2021.GSCAM.1185747.0309.1:0,2021.GSCAM.1390412.0329.1:0,2021.GSCAM.1447882.0402.1:0,2021.GSCAM.1447898.0402.1:0):0):1,((((2021.GSCAM.1298608.0319.1:1,2021.GSCAM.1298952.0319.1:0):1,2021.GSCAM.1096944.0228.1:1,2021.GSCAM.1082521.0226.1:1,2021.GSCAM.1158023.0304.1:8,2021.GSCAM.1085123.0226.1:4,(2021.GSLAZ.1079373.0225.1:1,2021.GSLAZ.1079359.0225.1:0):3,2021.GSCAM.1169279.0306.1:0):2,(2021.GSCAM.1298962.0319.1:0,2021.GSCAM.1359290.0325.1:0,2021.GSCAM.1359306.0325.1:0):1,(2021.GSCAM.1096764.0228.1:0,2021.GSCAM.1096970.0228.1:0,2021.GSCAM.1096971.0228.1:0):1,2021.GSCAM.1359349.0325.1:1,(2021.GSCAM.1087362.0226.1:0,2021.GSCAM.1088024.0226.1:0,2021.GSCAM.1088037.0226.1:0):0):1,2021.GSCAM.1390626.0329.1:5,(2021.GSCAM.1359326.0325.1:2,2021.GSCAM.1287652.0318.1:0):3,2021.GSCAM.1095375.0227.1:3,2021.GSCAM.1390569.0329.1:2,2021.GSCAM.1390561.0329.1:2,2021.GSVEN.1260946.0316.1:0):1,(2021.GSCAM.1185681.0309.1:1,(2021.GSCAM.1061157.0224.1:0,2021.GSCAM.1185624.0309.1:0,2021.GSCAM.1254869.0315.1:0):0):1,2021.GSCAM.1061067.0224.1:4,(2021.GSCAM.1254757.0315.1:0,2021.GSCAM.1254770.0315.1:0,2021.GSCAM.1254815.0315.1:0,2021.GSCAM.1254870.0315.1:0,2021.GSCAM.1254964.0315.1:0,2021.GSCAM.1254965.0315.1:0,2021.GSCAM.1254974.0315.1:0,2021.GSCAM.1254975.0315.1:0,2021.GSCAM.1254989.0315.1:0,2021.GSCAM.1255047.0315.1:0,2021.GSCAM.1424148.0401.1:0,2021.GSCAM.1424149.0401.1:0,2021.GSCAM.1424158.0401.1:0,2021.GSCAM.1424170.0401.1:0):0):3,(2021.GSCAM.1176119.0308.1:0,2021.GSCAM.1176123.0308.1:0):3,2020.GSCAM.736818.1226.1:2,(2021.GSCAM.1086180.0226.1:0,2021.GSCAM.1173449.0308.1:0):0):1,((2021.GSCAM.1197014.0310.1:1,2021.GSCAM.1173314.0308.1:1,2021.GSCAM.1173315.0308.1:0):1,2021.GSCAM.1176106.0308.1:1,2021.GSCAM.1176127.0308.1:1,2021.GSCAM.1173612.0308.1:1,(2021.GSCAM.1176079.0308.1:0,2021.GSCAM.1176088.0308.1:0,2021.GSCAM.1176129.0308.1:0,2021.GSCAM.1176144.0308.1:0,2021.GSCAM.1176153.0308.1:0):0):1,(2021.GSCAM.1086197.0226.1:12,2021.GSCAM.1086115.0226.1:3,2021.GSCAM.837284.0118.1:0):1,((2021.TE.8600.1.48:1,(2021.TE.8600.1.6:0,2021.TE.8600.1.7:0,2021.TE.8600.1.96:0):0):1,(2020.TE.359601.1.7:0,2021.TE.14917.1.69:0):1,2020.TE.359601.1.4:1,(2020.TE.367239.1.10:1,(2020.TE.359601.1.5:0,2021.TE.14917.1.4:0,2021.TE.8600.1.59:0,2021.TE.8600.1.60:0):0):2,2021.TE.14917.1.33:0):1,((2021.GSCAM.1048362.0222.1:0,2021.GSCAM.1048363.0222.1:0,2021.GSCAM.1173965.0308.1:0,2021.GSCAM.1173971.0308.1:0,2021.GSCAM.1174010.0308.1:0):2,2021.GSCAM.837494.0118.1:0):1,(2021.GSCAM.1185671.0309.1:1,2021.GSCAM.1176264.0308.1:2,(2021.GSCAM.1095382.0227.1:0,2021.GSCAM.1185538.0309.1:0,2021.GSCAM.1185639.0309.1:0,2021.GSCAM.1185642.0309.1:0,2021.GSCAM.1185645.0309.1:0,2021.GSCAM.1185657.0309.1:0,2021.GSCAM.1185661.0309.1:0,2021.GSCAM.1185668.0309.1:0,2021.GSCAM.1185708.0309.1:0,2021.TE.72053.1.19:0):0):1,((2021.GSCAM.1061346.0224.1:0,2021.GSCAM.1173391.0308.1:0,2021.GSCAM.1176277.0308.1:0):1,(2021.GSCAM.1254725.0315.1:0,2021.GSCAM.1254816.0315.1:0,2021.GSCAM.1254837.0315.1:0,2021.GSCAM.1254978.0315.1:0,2021.GSCAM.1254983.0315.1:0,2021.GSCAM.1254999.0315.1:0,2021.GSCAM.960629.0209.1:0,2021.GSCAM.960648.0209.1:0,2021.GSCAM.960651.0209.1:0,2021.GSCAM.960652.0209.1:0):0):1,((2021.GSCAM.1366892.0326.1:7,(2021.GSCAM.1173294.0308.1:0,2021.GSCAM.1173296.0308.1:0,2021.GSCAM.1173330.0308.1:0,2021.GSCAM.1173332.0308.1:0,2021.GSCAM.1173336.0308.1:0,2021.GSCAM.1173583.0308.1:0,2021.GSCAM.1173607.0308.1:0,2021.GSCAM.1176102.0308.1:0):0):4,(2021.TE.179786.1.8:2,(2021.TE.164630.1.38:0,2021.TE.179786.1.26:0):0):2,2021.GSLAZ.1009019.0216.1:2,2021.TE.130930.1.19:2,2021.GSLAZ.1009024.0216.1:2,(2021.GSCAM.1173498.0308.1:0,2021.GSCAM.1173635.0308.1:0,2021.GSCAM.882740.0127.1:0,2021.GSLAZ.965134.0210.1:0):0):1,((2021.GSFVG.1109603.0301.1:2,2021.GSFVG.1109605.0301.1:0):1,2021.GSFVG.1109612.0301.1:1,2021.TE.8600.1.87:1,(2021.TE.8600.1.62:0,2021.TE.8600.1.83:0):0):1,2021.GSCAM.1056915.0223.1:1,(2021.GSCAM.1254806.0315.1:0,2021.GSCAM.1254813.0315.1:0,2021.GSCAM.1254856.0315.1:0,2021.GSCAM.1424353.0401.1:0):1,((2021.GSCAM.1049446.0222.1:1,2021.GSCAM.1049465.0222.1:1,2021.GSCAM.960599.0209.1:1,(2021.GSCAM.1049351.0222.1:0,2021.GSCAM.1049392.0222.1:0,2021.GSCAM.1049462.0222.1:0,2021.GSCAM.900630.0129.1:0):0):1,2021.GSCAM.1086214.0226.1:0):1,(2021.GSCAM.925117.0203.1:1,2021.GSCAM.1086205.0226.1:1,(2021.GSCAM.1254747.0315.1:0,2021.GSCAM.1424195.0401.1:0,2021.GSCAM.1424204.0401.1:0,2021.GSCAM.1424235.0401.1:0):2,2021.GSCAM.1049413.0222.1:0):1,(2021.GSCAM.1173543.0308.1:1,2021.GSLAZ.965126.0210.1:0):1,((2021.GSLAZ.882935.0127.1:1,2021.GSLAZ.882936.0127.1:0):1,2021.TE.14917.1.79:0):1,(2020.TE.359601.1.33:1,(2021.TE.68163.1.88:0,2021.TE.68163.1.89:0,2021.TE.68163.1.90:0,2021.TE.68163.1.91:0,2021.TE.68163.1.92:0,2021.TE.68163.1.93:0,2021.TE.68163.1.94:0):2,(2020.TE.359601.1.28:0,2020.TE.359601.1.29:0,2020.TE.359601.1.30:0,2020.TE.359601.1.31:0,2020.TE.359601.1.32:0,2020.TE.359601.1.35:0):0):1,(2021.GSFVG.1109613.0301.1:1,2021.GSFVG.1109616.0301.1:0):1,(2021.GSCAM.1049356.0222.1:1,2021.GSCAM.1173469.0308.1:2,2021.GSCAM.1173729.0308.1:2,2021.GSCAM.1173722.0308.1:2,(2021.GSCAM.1056719.0223.1:0,2021.GSCAM.1173566.0308.1:0,2021.GSCAM.1173574.0308.1:0,2021.GSCAM.1173576.0308.1:0,2021.GSCAM.1173721.0308.1:0,2021.GSCAM.1173723.0308.1:0,2021.GSCAM.1173725.0308.1:0,2021.GSCAM.1173728.0308.1:0,2021.GSCAM.1173732.0308.1:0,2021.GSCAM.1173736.0308.1:0,2021.GSCAM.1176225.0308.1:0,2021.GSCAM.1176270.0308.1:0):0):1,(2020.GSLAZ.609999.1102.1:0,2021.GSCAM.1173383.0308.1:0):1,(2020.GSCAM.738124.1228.1:1,2020.GSCAM.738123.1228.1:10,2020.GSCAM.738122.1228.1:0):1,(((2021.GSCAM.1176118.0308.1:3,2021.GSCAM.1176148.0308.1:0):1,2021.GSCAM.837451.0118.1:2,(2021.GSCAM.1056913.0223.1:0,2021.GSCAM.1061355.0224.1:0,2021.GSCAM.1061356.0224.1:0):0):1,(2020.GSCAM.736832.1226.1:0,2021.GSCAM.1056747.0223.1:0,2021.GSCAM.837324.0118.1:0):0):1,(2020.TE.359601.1.66:1,2021.GSCAM.1039400.0220.1:0):1,((((2021.GSBAS.1372550.0326.1:0,2021.GSBAS.1372551.0326.1:0):1,2021.GSBAS.1372555.0326.1:0):1,2021.GSCAM.1013571.0217.1:1,2021.GSCAM.1013525.0217.1:1,2021.GSCAM.1254995.0315.1:2,2021.GSCAM.1013570.0217.1:0):2,2021.GSCAM.1173412.0308.1:0):1,(2021.GSCAM.1176051.0308.1:1,2021.GSCAM.1176037.0308.1:0):1,(2021.GSLAZ.1259207.0316.1:0,2021.GSLAZ.902752.0130.1:0):1,(2021.GSCAM.837435.0118.1:6,(2021.GSCAM.1196996.0310.1:1,2021.GSCAM.1169310.0306.1:0):2,2021.GSCAM.1061395.0224.1:0):1,(2021.GSCAM.1361533.0325.1:5,2021.GSCAM.1176075.0308.1:3,(2020.GSLAZ.728280.1222.1:0,2021.GSLAZ.1169884.0306.1:0):0):1,(2021.TE.8600.1.28:1,2020.TE.359601.1.42:0):1,(2021.GSCAM.1424250.0401.1:1,2021.GSCAM.1254940.0315.1:0):1,((2021.GSCAM.1049407.0222.1:0,2021.GSCAM.1049444.0222.1:0,2021.GSCAM.1049480.0222.1:0,2021.GSCAM.837461.0118.1:0,2021.GSCAM.837479.0118.1:0,2021.GSCAM.837480.0118.1:0):1,(2021.GSCAM.1049372.0222.1:0,2021.GSCAM.1049373.0222.1:0):0):1,(2021.GSCAM.1061381.0224.1:1,2021.GSCAM.1173709.0308.1:0):1,(2021.GSCAM.1086072.0226.1:1,2021.GSCAM.960582.0209.1:0):1,(2021.GSCAM.1039326.0220.1:1,2021.GSCAM.1173565.0308.1:0):1,(2020.TE.359601.1.79:1,2020.TE.359601.1.78:0):1,2021.GSCAM.1176077.0308.1:1,((2021.GSCAM.1056665.0223.1:0,2021.GSCAM.1056793.0223.1:0,2021.GSCAM.1056864.0223.1:0):2,(2021.GSCAM.1254801.0315.1:0,2021.GSCAM.778693.0107.1:0):0):1,2021.GSCAM.1049479.0222.1:1,2021.GSCAM.1196995.0310.1:1,2021.TE.8600.1.20:1,(2021.GSFVG.1109621.0301.1:2,2021.GSCAM.837493.0118.1:0):1,(2021.GSCAM.1176178.0308.1:0,2021.GSCAM.1176216.0308.1:0):1,2021.GSCAM.1039460.0220.1:1,((2021.TE.70929.1.9:2,2021.TE.103973.1.12:1,(2021.TE.103973.1.8:0,2021.TE.104032.1.15:0,2021.TE.104032.1.39:0,2021.TE.63970.1.28:0,2021.TE.63970.1.29:0,2021.TE.63970.1.30:0,2021.TE.63970.1.31:0,2021.TE.63970.1.54:0,2021.TE.63970.1.55:0,2021.TE.63970.1.58:0,2021.TE.68163.1.50:0,2021.TE.89065.1.15:0,2021.TE.89065.1.68:0):0):3,2021.GSCAM.776992.0107.1:0):1,2021.GSCAM.1096721.0228.1:1,(2020.TE.359601.1.100:0,2020.TE.359601.1.6:0,2020.TE.359601.1.83:0,2021.TE.14917.1.37:0,2021.TE.8600.1.47:0,2021.TE.8600.1.53:0,2021.TE.8600.1.82:0):1,2021.GSCAM.1176260.0308.1:1,2021.GSCAM.1039514.0220.1:1,2021.GSCAM.1086131.0226.1:1,2021.GSCAM.1173489.0308.1:1,2021.GSCAM.1173673.0308.1:1,2021.GSCAM.1254754.0315.1:1,2021.GSCAM.837454.0118.1:1,(2021.GSCAM.1173407.0308.1:0,2021.GSCAM.1173417.0308.1:0):1,2021.GSCAM.900666.0129.1:1,2021.GSCAM.852630.0120.1:1,2021.GSCAM.1039370.0220.1:1,2021.GSCAM.1424370.0401.1:1,(2021.GSCAM.1039512.0220.1:0,2021.GSCAM.1061323.0224.1:0,2021.GSCAM.1061331.0224.1:0,2021.GSCAM.1061333.0224.1:0):1,2021.GSCAM.1086076.0226.1:1,2021.GSCAM.776941.0107.1:1,2021.GSCAM.1039493.0220.1:1,2021.GSCAM.1056694.0223.1:1,2021.GSCAM.1086105.0226.1:1,2021.GSCAM.1424175.0401.1:1,2021.GSCAM.882736.0127.1:1,(2021.GSCAM.776996.0107.1:0,2021.GSCAM.777008.0107.1:0,2021.GSCAM.777009.0107.1:0,2021.GSCAM.778704.0107.1:0):1,(2021.GSCAM.1039455.0220.1:0,2021.GSCAM.1424257.0401.1:0,2021.GSCAM.1424265.0401.1:0):1,(2021.GSCAM.1039388.0220.1:0,2021.GSCAM.1061354.0224.1:0):1,(2021.TE.8600.1.3:0,2021.TE.8600.1.88:0):1,2021.GSCAM.1039443.0220.1:1,2021.GSCAM.1039505.0220.1:1,2021.GSVEN.977229.0211.1:1,2021.GSCAM.837433.0118.1:1,2021.GSCAM.1039275.0220.1:1,2021.GSCAM.1039449.0220.1:1,2021.TE.8600.1.94:1,2021.GSCAM.1039418.0220.1:1,2021.GSCAM.1056693.0223.1:1,2021.GSLAZ.1169889.0306.1:1,2021.GSCAM.1254749.0315.1:1,(2020.GSCAM.736804.1226.1:0,2020.GSCAM.736869.1226.1:0,2020.GSCAM.736883.1226.1:0,2020.GSLAZ.609993.1102.1:0,2020.GSLAZ.609995.1102.1:0,2020.TE.359601.1.59:0,2020.TE.359601.1.74:0,2021.GSCAM.1039267.0220.1:0,2021.GSCAM.1039323.0220.1:0,2021.GSCAM.1039324.0220.1:0,2021.GSCAM.1039339.0220.1:0,2021.GSCAM.1039345.0220.1:0,2021.GSCAM.1039372.0220.1:0,2021.GSCAM.1039381.0220.1:0,2021.GSCAM.1039382.0220.1:0,2021.GSCAM.1039385.0220.1:0,2021.GSCAM.1039393.0220.1:0,2021.GSCAM.1039421.0220.1:0,2021.GSCAM.1039431.0220.1:0,2021.GSCAM.1039469.0220.1:0,2021.GSCAM.1039484.0220.1:0,2021.GSCAM.1039494.0220.1:0,2021.GSCAM.1056674.0223.1:0,2021.GSCAM.1056680.0223.1:0,2021.GSCAM.1056682.0223.1:0,2021.GSCAM.1056718.0223.1:0,2021.GSCAM.1056784.0223.1:0,2021.GSCAM.1056830.0223.1:0,2021.GSCAM.1056905.0223.1:0,2021.GSCAM.1061226.0224.1:0,2021.GSCAM.1061352.0224.1:0,2021.GSCAM.1086183.0226.1:0,2021.GSCAM.1173287.0308.1:0,2021.GSCAM.1173337.0308.1:0,2021.GSCAM.1173423.0308.1:0,2021.GSCAM.1173435.0308.1:0,2021.GSCAM.1173453.0308.1:0,2021.GSCAM.1173695.0308.1:0,2021.GSCAM.1173696.0308.1:0,2021.GSCAM.1173726.0308.1:0,2021.GSCAM.1173733.0308.1:0,2021.GSCAM.1173742.0308.1:0,2021.GSCAM.1175987.0308.1:0,2021.GSCAM.1176063.0308.1:0,2021.GSCAM.1176134.0308.1:0,2021.GSCAM.1176197.0308.1:0,2021.GSCAM.1176213.0308.1:0,2021.GSCAM.1176274.0308.1:0,2021.GSCAM.1176276.0308.1:0,2021.GSCAM.1176278.0308.1:0,2021.GSCAM.1176289.0308.1:0,2021.GSCAM.1185552.0309.1:0,2021.GSCAM.1185563.0309.1:0,2021.GSCAM.1185566.0309.1:0,2021.GSCAM.1185568.0309.1:0,2021.GSCAM.1185569.0309.1:0,2021.GSCAM.1185608.0309.1:0,2021.GSCAM.1185627.0309.1:0,2021.GSCAM.1185628.0309.1:0,2021.GSCAM.1185637.0309.1:0,2021.GSCAM.1185674.0309.1:0,2021.GSCAM.1185680.0309.1:0,2021.GSCAM.1186219.0309.1:0,2021.GSCAM.1196951.0310.1:0,2021.GSCAM.1229302.0312.1:0,2021.GSCAM.1254715.0315.1:0,2021.GSCAM.1254722.0315.1:0,2021.GSCAM.1254733.0315.1:0,2021.GSCAM.1254737.0315.1:0,2021.GSCAM.1254759.0315.1:0,2021.GSCAM.1254762.0315.1:0,2021.GSCAM.1254808.0315.1:0,2021.GSCAM.1254828.0315.1:0,2021.GSCAM.1254830.0315.1:0,2021.GSCAM.1254873.0315.1:0,2021.GSCAM.1254907.0315.1:0,2021.GSCAM.1254915.0315.1:0,2021.GSCAM.1254935.0315.1:0,2021.GSCAM.1254945.0315.1:0,2021.GSCAM.1254946.0315.1:0,2021.GSCAM.1254947.0315.1:0,2021.GSCAM.1254960.0315.1:0,2021.GSCAM.1254980.0315.1:0,2021.GSCAM.1254993.0315.1:0,2021.GSCAM.1255012.0315.1:0,2021.GSCAM.1255018.0315.1:0,2021.GSCAM.1255020.0315.1:0,2021.GSCAM.1424187.0401.1:0,2021.GSCAM.1424189.0401.1:0,2021.GSCAM.1424190.0401.1:0,2021.GSCAM.1424196.0401.1:0,2021.GSCAM.1424224.0401.1:0,2021.GSCAM.1424231.0401.1:0,2021.GSCAM.1424234.0401.1:0,2021.GSCAM.1424313.0401.1:0,2021.GSCAM.1424375.0401.1:0,2021.GSCAM.776950.0107.1:0,2021.GSCAM.776967.0107.1:0,2021.GSCAM.776980.0107.1:0,2021.GSCAM.778692.0107.1:0,2021.GSCAM.837271.0118.1:0,2021.GSCAM.837495.0118.1:0,2021.GSCAM.882699.0127.1:0,2021.GSCAM.882723.0127.1:0,2021.GSCAM.882725.0127.1:0,2021.GSCAM.900575.0129.1:0,2021.GSCAM.900633.0129.1:0,2021.GSCAM.960513.0209.1:0,2021.GSCAM.960514.0209.1:0,2021.GSCAM.960562.0209.1:0,2021.GSCAM.960588.0209.1:0,2021.GSLAZ.1091284.0226.1:0,2021.GSLAZ.1259184.0316.1:0,2021.GSSAR.1191737.0309.1:0,2021.GSTAA.1015551.0217.1:0,2021.GSUMB.1020165.0218.1:0,2021.GSUMB.1020166.0218.1:0,2021.GSVEN.977195.0211.1:0,2021.TE.14917.1.11:0,2021.TE.14917.1.29:0,2021.TE.14917.1.30:0,2021.TE.14917.1.51:0,2021.TE.14917.1.66:0,2021.TE.14917.1.68:0,2021.TE.14917.1.92:0,2021.TE.14917.1.93:0,2021.TE.8600.1.23:0,2021.TE.8600.1.24:0):0):1,2021.GSSAR.965028.0210.1:11,2021.GSLAZ.1079370.0225.1:9,2020.GSLAZ.746826.1229.1:8,2021.GSLAZ.983326.0212.1:7,2021.GSLAZ.1195957.0310.1:6,((2021.GSCAM.1196977.0310.1:1,2021.GSCAM.1088069.0226.1:2,(2021.GSCAM.1169161.0306.1:0,2021.GSCAM.1169468.0306.1:0,2021.GSCAM.1254789.0315.1:0):0):1,2021.GSCAM.1085085.0226.1:0):6,(2021.GSSAR.1372547.0326.1:1,2021.GSSAR.1372545.0326.1:0):6,2021.GSLAZ.1299218.0319.1:5,2021.GSLAZ.965137.0210.1:5,2020.GSLAZ.746833.1229.1:5,((2021.GSTAA.1222814.0312.1:0,2021.GSTAA.1222815.0312.1:0):2,(2021.GSTAA.1110300.0301.1:0,2021.GSTAA.1110388.0301.1:0):2,2021.GSTAA.1015540.0217.1:2,2021.GSTAA.1222855.0312.1:2,2021.GSTAA.1110322.0301.1:2,(2021.GSTAA.1110311.0301.1:1,2021.GSTAA.1110352.0301.1:0):1,2021.GSTAA.1110343.0301.1:0):4,2021.GSLAZ.1009018.0216.1:4,((2021.TE.149306.1.54:1,2021.TE.103976.1.48:1,(2021.TE.115976.1.38:0,2021.TE.115976.1.42:0,2021.TE.130930.1.15:0):0):1,2021.GSLAZ.1079362.0225.1:0):4,2020.GSLAZ.728283.1222.1:4,2021.GSLAZ.965129.0210.1:3,2021.GSLAZ.1229139.0312.1:3,2020.GSLAZ.746832.1229.1:3,2021.GSCAM.1056789.0223.1:3,2021.GSLAZ.965127.0210.1:3,2021.GSCAM.776914.0107.1:3,(2021.GSLAZ.1295607.0319.1:2,2021.GSLAZ.1079371.0225.1:2,(2021.GSLAZ.1195958.0310.1:0,2021.GSLAZ.1222711.0311.1:0,2021.GSLAZ.1222712.0311.1:0):1,2021.GSLAZ.1079378.0225.1:0):3,2021.GSLAZ.965140.0210.1:3,2021.GSUMB.1020164.0218.1:3,((2021.GSCAM.856679.0121.1:0,2021.GSCAM.860794.0122.1:0):1,(2021.GSLAZ.1169885.0306.1:0,2021.GSLAZ.1222717.0311.1:0):1,2021.GSLAZ.1079368.0225.1:1,2021.GSLAZ.965135.0210.1:0):2,((2021.TE.29921.1.91:3,2021.GSCAM.1196953.0310.1:0):1,2020.GSLAZ.746829.1229.1:0):2,2021.GSLAZ.1079400.0225.1:2,(((2021.TE.149306.1.41:0,2021.TE.149306.1.52:0,2021.TE.149306.1.55:0,2021.TE.149306.1.57:0,2021.TE.164630.1.16:0,2021.TE.164630.1.20:0,2021.TE.164630.1.30:0,2021.TE.164630.1.37:0,2021.TE.164630.1.50:0,2021.TE.164630.1.54:0,2021.TE.164630.1.59:0,2021.TE.164630.1.62:0,2021.TE.164630.1.63:0,2021.TE.164630.1.64:0,2021.TE.164630.1.65:0):2,2021.GSLAZ.1091283.0226.1:0):1,2020.GSLAZ.721628.1221.1:0):2,2021.GSLAZ.1039783.0220.1:2,(2021.GSPIE.1055774.0223.1:2,2021.GSPIE.1055772.0223.1:0):2,2021.GSLAZ.882941.0127.1:2,2021.GSLAZ.1091278.0226.1:2,2021.GSLAZ.1229135.0312.1:2,2020.GSLAZ.609996.1102.1:2,2021.GSLAZ.965131.0210.1:2,(2021.GSCAM.1185684.0309.1:0,2021.GSCAM.1298939.0319.1:0):0):1,((2021.GSCAM.935114.0204.1:1,2021.GSCAM.1086186.0226.1:1,(2021.GSCAM.935112.0204.1:0,2021.GSCAM.935113.0204.1:0):0):1,(2021.GSCAM.960556.0209.1:1,(2021.GSCAM.1049438.0222.1:0,2021.GSCAM.900610.0129.1:0,2021.GSCAM.960454.0209.1:0,2021.GSCAM.960497.0209.1:0):1,2021.GSCAM.1056711.0223.1:1,2021.GSVEN.1260880.0316.1:2,(2020.GSCAM.736859.1226.1:0,2021.GSCAM.1056671.0223.1:0,2021.GSCAM.1056672.0223.1:0,2021.GSCAM.1056673.0223.1:0,2021.GSCAM.1056698.0223.1:0,2021.GSCAM.1056699.0223.1:0,2021.GSCAM.1056704.0223.1:0,2021.GSCAM.1056709.0223.1:0,2021.GSCAM.1056710.0223.1:0,2021.GSCAM.1056712.0223.1:0,2021.GSCAM.1056740.0223.1:0,2021.GSCAM.1056902.0223.1:0,2021.GSCAM.1175995.0308.1:0,2021.GSCAM.1176265.0308.1:0,2021.GSCAM.776916.0107.1:0,2021.GSCAM.837309.0118.1:0,2021.GSCAM.882704.0127.1:0):0):1,2021.GSCAM.900607.0129.1:3,2021.GSCAM.1186230.0309.1:3,((2021.GSCAM.1039442.0220.1:0,2021.GSCAM.1039453.0220.1:0,2021.GSCAM.1039486.0220.1:0):2,2021.GSCAM.1056685.0223.1:0):2,2021.GSCAM.1086179.0226.1:0):1,((((2021.GSFVG.833439.0118.1:0,2021.GSFVG.833446.0118.1:0,2021.GSFVG.882635.0127.1:0):2,2021.TE.104032.1.44:0):1,2021.GSCAM.1085224.0226.1:0):1,((2021.TE.176659.1.33:1,(((((2021.TE.29921.1.90:1,2021.TE.14917.1.9:0):1,2021.TE.8600.1.92:0):2,2021.TE.14917.1.14:0):1,2020.TE.367239.1.4:1,2021.TE.14917.1.57:1,(2021.TE.14917.1.10:0,2021.TE.14917.1.20:0,2021.TE.8600.1.39:0,2021.TE.8600.1.40:0):0):2,2021.TE.8600.1.25:0):1,2021.GSCAM.1185766.0309.1:1,2021.GSVEN.977225.0211.1:1,((2021.GSCAM.1287578.0318.1:1,2021.GSCAM.1287572.0318.1:1,2021.GSCAM.1287489.0318.1:0):1,2021.GSCAM.1447904.0402.1:1,2021.GSCAM.1254836.0315.1:1,2021.GSCAM.1173274.0308.1:1,(2021.GSCAM.1424371.0401.1:1,(2021.GSCAM.1185593.0309.1:0,2021.GSCAM.1254888.0315.1:0,2021.GSCAM.1254894.0315.1:0,2021.GSCAM.1254909.0315.1:0,2021.GSCAM.1424368.0401.1:0):0):2,(2021.GSCAM.1173761.0308.1:0,2021.GSCAM.1185537.0309.1:0,2021.GSCAM.1185562.0309.1:0,2021.GSCAM.1185646.0309.1:0,2021.GSCAM.1186221.0309.1:0,2021.GSCAM.1254796.0315.1:0,2021.GSCAM.1254803.0315.1:0,2021.GSCAM.1254850.0315.1:0,2021.GSCAM.1254852.0315.1:0,2021.GSCAM.1254858.0315.1:0,2021.GSCAM.1254871.0315.1:0,2021.GSCAM.1254966.0315.1:0,2021.GSCAM.1254970.0315.1:0,2021.GSCAM.1255010.0315.1:0,2021.GSCAM.1424275.0401.1:0,2021.GSCAM.1424299.0401.1:0):0):1,(2020.GSBAS.722887.1221.1:1,2020.TE.359601.1.95:1,2021.TE.8600.1.71:1,(2021.TE.14917.1.85:0,2021.TE.8600.1.78:0):3,2020.GSBAS.722882.1221.1:2,(2021.TE.14917.1.75:0,2021.TE.8600.1.70:0,2021.TE.8600.1.72:0,2021.TE.8600.1.73:0,2021.TE.8600.1.74:0,2021.TE.8600.1.75:0,2021.TE.8600.1.76:0,2021.TE.8600.1.77:0):0):1,(2021.GSTAA.1185801.0309.1:1,(2021.GSTAA.1063407.0224.1:0,2021.GSTAA.1063448.0224.1:0):1,(2021.GSTAA.1063476.0224.1:0,2021.GSTAA.1110308.0301.1:0,2021.GSTAA.1110323.0301.1:0):0):1,(2020.TE.367239.1.3:1,2020.TE.359601.1.48:2,(2020.TE.359601.1.72:0,2021.GSVEN.1163836.0305.1:0,2021.TE.14917.1.19:0):0):1,(2020.TE.359601.1.25:1,(2020.TE.359601.1.62:0,2020.TE.359601.1.63:0):0):1,(2021.GSCAM.1196943.0310.1:1,(2021.GSVEN.977187.0211.1:0,2021.GSVEN.977200.0211.1:0):0):1,(2021.GSLAZ.983325.0212.1:3,2021.GSVEN.977170.0211.1:0):1,2020.GSVEN.747475.1230.1:1,2021.GSLAZ.1169886.0306.1:1,2021.GSCAM.1424334.0401.1:1,(2021.TE.130315.1.104:0,2021.TE.133061.1.20:0,2021.TE.159054.1.39:0):1,(2020.GSVEN.747460.1230.1:0,2020.GSVEN.747461.1230.1:0,2020.GSVEN.747462.1230.1:0,2020.GSVEN.747473.1230.1:0):1,(2021.GSCAM.1185733.0309.1:0,2021.GSCAM.1185757.0309.1:0,2021.GSCAM.1185759.0309.1:0,2021.GSCAM.1185763.0309.1:0,2021.GSCAM.1424421.0401.1:0):1,2021.GSVEN.1260896.0316.1:1,2021.GSCAM.1254777.0315.1:1,2021.TE.104032.1.41:1,2021.TE.14917.1.56:1,2021.GSCAM.1173327.0308.1:1,2021.GSVEN.1260956.0316.1:1,2021.GSLAZ.1009021.0216.1:1,(2021.GSCAM.1185602.0309.1:0,2021.GSCAM.1185617.0309.1:0):1,2021.TE.130315.1.27:1,2021.GSCAM.1196936.0310.1:1,2021.GSCAM.1185605.0309.1:1,2021.GSCAM.1039343.0220.1:1,2021.GSVEN.1260916.0316.1:1,2021.GSLAZ.1091285.0226.1:1,2021.GSCAM.1039354.0220.1:1,2021.GSCAM.1086100.0226.1:1,2021.GSLAZ.1079364.0225.1:1,2021.TE.148046.1.5:1,2021.GSCAM.1048365.0222.1:1,2021.GSCAM.1185603.0309.1:1,(2021.GSCAM.1361528.0325.1:7,2021.GSCAM.1361523.0325.1:0):6,2021.GSVEN.977161.0211.1:5,(2021.GSPIE.1085017.0226.1:1,(2021.GSPIE.1085015.0226.1:0,2021.GSPIE.1085016.0226.1:0,2021.GSPIE.1181343.0308.1:0):0):4,2021.GSTAA.1110297.0301.1:4,2021.TE.164630.1.85:4,2021.GSVEN.977181.0211.1:4,2021.GSVEN.977169.0211.1:4,2021.TE.172028.1.4:4,2021.GSVEN.977182.0211.1:4,2021.GSCAM.960654.0209.1:4,2021.GSCAM.1061135.0224.1:3,(2020.GSLAZ.710543.1218.1:1,2020.GSLAZ.710544.1218.1:1,(2020.GSLAZ.710542.1218.1:0,2020.GSLAZ.710545.1218.1:0):0):3,(2021.GSLAZ.882933.0127.1:1,2021.GSLAZ.882931.0127.1:0):3,(2021.TE.104032.1.17:1,(2021.TE.104032.1.18:0,2021.TE.130315.1.133:0,2021.TE.130315.1.48:0,2021.TE.150747.2.60:0):0):3,2021.GSPIE.1181625.0308.1:3,2021.TE.164627.1.65:3,2021.TE.133061.1.8:3,2021.GSCAM.852631.0120.1:3,2021.GSLAZ.882927.0127.1:3,2021.GSCAM.1359389.0325.1:3,2021.GSLAZ.1079360.0225.1:3,2021.GSLAZ.1195956.0310.1:3,2020.TE.359601.1.23:3,2021.GSCAM.1173669.0308.1:3,(2021.GSCAM.1254895.0315.1:1,(2021.GSCAM.1254886.0315.1:0,2021.GSCAM.1424292.0401.1:0,2021.GSCAM.1424297.0401.1:0):0):2,2021.GSMOL.1483702.0406.1:2,(2021.GSCAM.1167351.0305.1:1,2021.GSCAM.1166269.0305.1:0):2,2020.TE.367239.1.24:2,2021.TE.104032.1.19:2,2021.GSCAM.954219.0208.1:2,2021.GSCAM.1061126.0224.1:2,2021.GSLAZ.1079366.0225.1:2,2021.GSCAM.1173591.0308.1:2,2021.GSVEN.977189.0211.1:2,(2021.TE.14917.1.64:0,2021.TE.14917.1.65:0,2021.TE.8600.1.10:0):2,2021.TE.130315.1.124:2,2021.GSLAZ.1079392.0225.1:2,2021.GSCAM.1056756.0223.1:2,(2020.GSBAS.722878.1221.1:0,2020.GSBAS.722915.1221.1:0,2020.GSBAS.722916.1221.1:0,2020.TE.359601.1.40:0,2020.TE.359601.1.86:0,2020.TE.359601.1.87:0,2021.GSCAM.1088032.0226.1:0,2021.GSCAM.1173258.0308.1:0,2021.GSCAM.1173260.0308.1:0,2021.GSCAM.1173611.0308.1:0,2021.GSCAM.1173651.0308.1:0,2021.GSCAM.1173672.0308.1:0,2021.GSCAM.1185542.0309.1:0,2021.GSCAM.1185543.0309.1:0,2021.GSCAM.1185758.0309.1:0,2021.GSCAM.1254766.0315.1:0,2021.GSCAM.1254778.0315.1:0,2021.GSCAM.1424306.0401.1:0,2021.GSCAM.1424345.0401.1:0,2021.GSCAM.1424352.0401.1:0,2021.GSCAM.1424354.0401.1:0,2021.GSCAM.1424357.0401.1:0,2021.GSCAM.1424364.0401.1:0,2021.GSCAM.852819.0120.1:0,2021.GSCAM.960560.0209.1:0,2021.GSCAM.960561.0209.1:0,2021.GSCAM.960649.0209.1:0,2021.GSLAZ.983321.0212.1:0,2021.GSLAZ.983324.0212.1:0,2021.GSVEN.977244.0211.1:0,2021.TE.104032.1.20:0,2021.TE.104032.1.46:0,2021.TE.130315.1.116:0,2021.TE.130315.1.130:0,2021.TE.130315.1.26:0,2021.TE.130315.1.33:0,2021.TE.130315.1.76:0,2021.TE.130315.1.88:0,2021.TE.148046.1.4:0,2021.TE.14917.1.70:0,2021.TE.14917.1.71:0,2021.TE.156116.1.55:0,2021.TE.8600.1.44:0,2021.TE.8600.1.45:0,2021.TE.89065.1.24:0):0):1,2021.GSTAA.1185824.0309.1:1,2021.GSCAM.1082469.0226.1:1,(2021.GSCAM.1167333.0305.1:2,((2021.GSCAM.1166522.0305.1:1,(2021.GSCAM.1166513.0305.1:0,2021.GSCAM.1167541.0305.1:0):0):1,(2021.GSCAM.1173661.0308.1:0,2021.GSCAM.1173666.0308.1:0,2021.GSCAM.1176108.0308.1:0):2,2021.GSCAM.1424241.0401.1:2,(2021.GSCAM.1082494.0226.1:0,2021.GSCAM.1096472.0228.1:0,2021.GSCAM.1096478.0228.1:0,2021.GSCAM.1096675.0228.1:0,2021.GSCAM.1096809.0228.1:0,2021.GSCAM.1096978.0228.1:0,2021.GSCAM.1096980.0228.1:0):0):1,2021.GSCAM.1167524.0305.1:3,2021.GSCAM.1169120.0306.1:0):3,2021.GSCAM.935111.0204.1:2,(2021.GSCAM.1157977.0304.1:1,2021.GSCAM.1096412.0228.1:2,2021.GSCAM.1096663.0228.1:0):2,((2021.GSCAM.1087383.0226.1:2,2021.GSCAM.1196993.0310.1:2,2021.GSCAM.1085135.0226.1:0):5,2021.GSCAM.1085155.0226.1:0):2,(2021.GSCAM.1096919.0228.1:0,2021.GSCAM.1299129.0319.1:0):0):1,(2021.GSCAM.1085138.0226.1:0,2021.GSCAM.1096889.0228.1:0):1,2021.GSCAM.1096620.0228.1:1,((((2021.GSCAM.882688.0127.1:9,2021.GSCAM.1056839.0223.1:0):1,2021.GSCAM.1176071.0308.1:5,(2021.GSCAM.1424212.0401.1:2,(2021.GSCAM.1085055.0226.1:1,2021.GSCAM.1096880.0228.1:1,2021.GSCAM.1096705.0228.1:1,2021.GSCAM.1085225.0226.1:2,2021.GSCAM.1096520.0228.1:0):1,(2021.GSCAM.1085078.0226.1:1,2021.GSCAM.1085037.0226.1:1,2021.GSCAM.1158014.0304.1:4,(2021.GSCAM.1085036.0226.1:0,2021.GSCAM.1085041.0226.1:0):0):1,2021.GSCAM.1424188.0401.1:1,2021.GSCAM.1255001.0315.1:1,(2021.GSCAM.1048369.0222.1:0,2021.GSCAM.1254785.0315.1:0,2021.GSCAM.1254793.0315.1:0,2021.GSCAM.1254794.0315.1:0,2021.GSCAM.1255003.0315.1:0,2021.GSCAM.1424228.0401.1:0):0):3,(2021.GSCAM.935108.0204.1:1,(2021.GSCAM.1056734.0223.1:1,(2021.GSCAM.1039281.0220.1:0,2021.GSCAM.1176019.0308.1:0):0):1,(2021.GSCAM.1049397.0222.1:0,2021.GSCAM.1049469.0222.1:0):1,2021.GSCAM.1061220.0224.1:1,2021.GSCAM.1173707.0308.1:1,((2021.GSCAM.1085060.0226.1:0,2021.GSCAM.1096725.0228.1:0):1,(2021.GSCAM.1085051.0226.1:0,2021.GSCAM.1085080.0226.1:0):0):3,2021.GSCAM.900649.0129.1:3,(((2021.GSCAM.1061114.0224.1:1,2021.GSCAM.1061115.0224.1:0):1,2020.GSCAM.736840.1226.1:1,(2020.GSCAM.736796.1226.1:0,2020.GSCAM.736841.1226.1:0,2020.GSCAM.736852.1226.1:0,2020.GSCAM.736865.1226.1:0,2021.GSCAM.1287530.0318.1:0,2021.GSCAM.776892.0107.1:0):0):1,2020.GSCAM.736874.1226.1:0):2,(2021.GSCAM.1424232.0401.1:0,2021.GSCAM.1424233.0401.1:0):2,(2021.GSCAM.1086063.0226.1:0,2021.GSCAM.1173716.0308.1:0,2021.GSCAM.1173720.0308.1:0):0):2,2021.GSCAM.1049467.0222.1:2,((2021.GSCAM.1173410.0308.1:1,(2021.GSCAM.1173420.0308.1:0,2021.GSCAM.1173424.0308.1:0):0):1,(2021.GSCAM.1061383.0224.1:0,2021.GSCAM.1176233.0308.1:0,2021.GSCAM.882738.0127.1:0):0):2,(2021.GSCAM.1173687.0308.1:0,2021.GSCAM.1176204.0308.1:0,2021.GSCAM.1176237.0308.1:0,2021.GSCAM.1176256.0308.1:0,2021.GSCAM.882682.0127.1:0):0):1,(2021.GSTAA.1063463.0224.1:0,2021.GSTAA.1063464.0224.1:0,2021.GSTAA.1110296.0301.1:0):1,(2021.GSTAA.1185832.0309.1:0,2021.GSTAA.1222807.0312.1:0):1,2021.GSTAA.1063466.0224.1:3,2021.GSTAA.1185840.0309.1:2,2021.GSCAM.1049455.0222.1:2,(2021.GSTAA.1015543.0217.1:0,2021.GSTAA.1063456.0224.1:0,2021.GSTAA.1063493.0224.1:0,2021.GSTAA.1110324.0301.1:0,2021.GSTAA.1110329.0301.1:0,2021.GSTAA.1110387.0301.1:0,2021.GSTAA.1185838.0309.1:0,2021.GSTAA.1185839.0309.1:0,2021.GSTAA.1222813.0312.1:0,2021.GSTAA.1222917.0312.1:0):0):1,2021.GSTAA.1185781.0309.1:0):1,(((2021.GSCAM.1229549.0312.1:1,2021.GSCAM.1157951.0304.1:0):1,(2021.GSCAM.1167353.0305.1:0,2021.GSCAM.1167366.0305.1:0,2021.GSCAM.1167372.0305.1:0,2021.GSCAM.1167543.0305.1:0):1,2021.GSCAM.1176132.0308.1:1,2021.GSCAM.1096769.0228.1:1,(2021.GSCAM.1173500.0308.1:0,2021.GSCAM.1173657.0308.1:0):1,2021.GSCAM.1176073.0308.1:1,2021.GSCAM.1196939.0310.1:3,(2021.GSCAM.1298618.0319.1:1,2021.GSCAM.1229613.0312.1:0):3,2021.GSCAM.1173646.0308.1:2,(2021.GSCAM.1061111.0224.1:0,2021.GSCAM.1061116.0224.1:0,2021.GSCAM.1085084.0226.1:0,2021.GSCAM.1085176.0226.1:0,2021.GSCAM.1096233.0228.1:0,2021.GSCAM.1096975.0228.1:0,2021.GSCAM.1169156.0306.1:0,2021.GSCAM.1169159.0306.1:0,2021.GSCAM.1169481.0306.1:0,2021.GSCAM.1173581.0308.1:0,2021.GSCAM.1173588.0308.1:0,2021.GSCAM.1173653.0308.1:0,2021.GSCAM.1173654.0308.1:0,2021.GSCAM.1173656.0308.1:0,2021.GSCAM.1229594.0312.1:0,2021.GSCAM.1359180.0325.1:0,2021.GSCAM.1390680.0329.1:0,2021.GSCAM.1447951.0402.1:0,2021.GSCAM.1448005.0402.1:0):0):1,(2021.GSCAM.1085223.0226.1:0,2021.GSCAM.1096554.0228.1:0):1,(2021.GSCAM.1219040.0311.1:0,2021.GSCAM.1219073.0311.1:0):0):1,2021.GSCAM.1096534.0228.1:1,2021.GSCAM.1219100.0311.1:1,2021.GSCAM.1196950.0310.1:5,2021.GSTAA.1110339.0301.1:5,((2021.GSCAM.960542.0209.1:0,2021.GSCAM.960634.0209.1:0):2,2021.GSCAM.900584.0129.1:2,2021.GSCAM.1086101.0226.1:0):4,2021.GSVEN.1260921.0316.1:4,2021.GSVEN.1260928.0316.1:3,(2021.GSTAA.1222857.0312.1:2,2021.GSFVG.1109611.0301.1:2,2021.GSVEN.977183.0211.1:2,(2020.GSVEN.747467.1230.1:1,2020.GSVEN.747465.1230.1:1,2021.GSCAM.1185546.0309.1:3,2021.GSVEN.1260918.0316.1:3,(2021.GSVEN.1260869.0316.1:0,2021.GSVEN.977247.0211.1:0,2021.GSVEN.977248.0211.1:0):0):1,2021.GSVEN.977215.0211.1:1,2021.GSVEN.977205.0211.1:1,2021.GSTAA.1222876.0312.1:3,2021.GSFVG.1109575.0301.1:3,(2021.GSCAM.1185655.0309.1:0,2021.GSCAM.1185717.0309.1:0):3,(2021.GSVEN.977192.0211.1:0,2021.GSVEN.977230.0211.1:0):0):3,2021.GSLAZ.1091282.0226.1:3,2021.GSCAM.1298927.0319.1:3,2021.GSCAM.1173582.0308.1:2,2021.GSCAM.1173309.0308.1:2,((2021.GSCAM.935122.0204.1:1,2021.GSVEN.977224.0211.1:1,2021.GSCAM.1176114.0308.1:1,2021.GSCAM.1176006.0308.1:4,2021.GSCAM.1185607.0309.1:2,2020.TE.359601.1.89:2,2021.TE.14917.1.40:2,(2020.GSCAM.736879.1226.1:0,2021.GSCAM.1039293.0220.1:0):2,2021.GSCAM.1176107.0308.1:2,(2021.GSCAM.1254740.0315.1:0,2021.GSCAM.1254743.0315.1:0):0):1,(2021.GSCAM.1039396.0220.1:2,2021.GSCAM.960659.0209.1:1,2021.GSCAM.1254896.0315.1:1,2021.GSCAM.960567.0209.1:0):3,(2021.GSCAM.1056820.0223.1:1,(2021.GSCAM.1056800.0223.1:0,2021.GSCAM.1056817.0223.1:0,2021.GSCAM.1056819.0223.1:0,2021.GSCAM.1173381.0308.1:0):0):2,2021.GSCAM.1056843.0223.1:2,2021.GSCAM.1039349.0220.1:0):2,((2021.GSCAM.1167505.0305.1:1,((2021.GSCAM.1390685.0329.1:1,2021.GSCAM.1169471.0306.1:0):1,(2021.GSCAM.1085098.0226.1:1,(2021.GSCAM.1096979.0228.1:0,2021.GSCAM.1166531.0305.1:0):0):1,(2021.GSCAM.1085042.0226.1:0,2021.GSCAM.1085086.0226.1:0,2021.GSCAM.1169473.0306.1:0,2021.GSCAM.1169480.0306.1:0):0):1,2021.GSCAM.1169412.0306.1:1,(2021.GSCAM.1096518.0228.1:2,(2021.GSCAM.1096646.0228.1:0,2021.GSCAM.1169105.0306.1:0):0):1,2021.GSCAM.1169088.0306.1:1,2021.GSCAM.1096517.0228.1:1,2021.GSCAM.1085106.0226.1:1,(2021.GSCAM.1096708.0228.1:0,2021.GSCAM.1166505.0305.1:0,2021.GSCAM.1229268.0312.1:0):1,2021.GSCAM.1085040.0226.1:1,2021.GSCAM.1167329.0305.1:1,(2021.GSCAM.1169335.0306.1:2,2021.GSCAM.1167509.0305.1:0):1,(2021.GSCAM.1080630.0225.1:0,2021.GSCAM.1082454.0226.1:0,2021.GSCAM.1082474.0226.1:0,2021.GSCAM.1085027.0226.1:0,2021.GSCAM.1085057.0226.1:0,2021.GSCAM.1085194.0226.1:0,2021.GSCAM.1085196.0226.1:0,2021.GSCAM.1085212.0226.1:0,2021.GSCAM.1085213.0226.1:0,2021.GSCAM.1096373.0228.1:0,2021.GSCAM.1096547.0228.1:0,2021.GSCAM.1096573.0228.1:0,2021.GSCAM.1096801.0228.1:0,2021.GSCAM.1166287.0305.1:0,2021.GSCAM.1166530.0305.1:0,2021.GSCAM.1166532.0305.1:0,2021.GSCAM.1166533.0305.1:0,2021.GSCAM.1167321.0305.1:0,2021.GSCAM.1167427.0305.1:0,2021.GSCAM.1167442.0305.1:0,2021.GSCAM.1169078.0306.1:0,2021.GSCAM.1169103.0306.1:0,2021.GSCAM.1169396.0306.1:0,2021.GSCAM.1169437.0306.1:0,2021.GSCAM.1299160.0319.1:0):0):1,2021.GSCAM.1096364.0228.1:1,2021.GSCAM.1085195.0226.1:0):2,2021.GSCAM.1359280.0325.1:2,2021.GSTAA.1222789.0312.1:2,(2021.GSCAM.1096660.0228.1:0,2021.GSCAM.1167533.0305.1:0,2021.GSCAM.1219099.0311.1:0,2021.GSTAA.1015546.0217.1:0,2021.GSTAA.1063430.0224.1:0,2021.GSTAA.1063431.0224.1:0):0):1,(2021.GSCAM.935128.0204.1:6,2021.GSFVG.833440.0118.1:4,2021.GSLAZ.1259192.0316.1:3,2021.GSCAM.1085143.0226.1:3,2021.GSCAM.1085136.0226.1:3,2021.GSCAM.1080641.0225.1:2,2021.GSCAM.935154.0204.1:2,(2021.GSCAM.935120.0204.1:0,2021.GSCAM.935143.0204.1:0):0):1,(2021.GSCAM.1361540.0325.1:8,(2021.GSCAM.1088051.0226.1:4,2021.GSCAM.1088021.0226.1:0):5,((2021.TE.176659.1.54:2,(2021.TE.164627.1.35:0,2021.TE.164627.1.37:0):1,2021.TE.156116.1.33:1,(2021.GSLAZ.1009023.0216.1:0,2021.TE.103973.1.35:0,2021.TE.130315.1.9:0,2021.TE.156116.1.21:0,2021.TE.164627.1.43:0,2021.TE.164627.1.45:0,2021.TE.89065.1.3:0,2021.TE.89065.1.77:0):0):2,2021.GSLAZ.902750.0130.1:2,(((2021.GSCAM.1013558.0217.1:0,2021.GSCAM.1173604.0308.1:0,2021.GSCAM.1173619.0308.1:0,2021.GSCAM.1173621.0308.1:0):1,(2021.GSCAM.1173648.0308.1:0,2021.GSCAM.1173671.0308.1:0):0):1,2021.GSCAM.1173614.0308.1:1,2021.GSCAM.1176291.0308.1:3,2021.GSCAM.1173272.0308.1:2,(2021.GSCAM.1173262.0308.1:0,2021.GSCAM.1173280.0308.1:0,2021.GSCAM.1173295.0308.1:0,2021.GSCAM.1173304.0308.1:0,2021.GSCAM.1173312.0308.1:0,2021.GSCAM.1173601.0308.1:0,2021.GSCAM.1173608.0308.1:0,2021.GSCAM.1173609.0308.1:0,2021.GSCAM.1173626.0308.1:0,2021.GSCAM.1173628.0308.1:0,2021.GSCAM.1173629.0308.1:0,2021.GSCAM.1173647.0308.1:0,2021.GSCAM.1176100.0308.1:0,2021.GSCAM.1176293.0308.1:0,2021.GSCAM.1176296.0308.1:0):0):1,(2021.GSCAM.1424243.0401.1:0,2021.GSCAM.1424251.0401.1:0):1,2021.GSCAM.1424246.0401.1:1,(2021.GSCAM.1173261.0308.1:0,2021.GSCAM.1173325.0308.1:0,2021.GSCAM.1173658.0308.1:0,2021.GSCAM.1173660.0308.1:0,2021.GSCAM.1173668.0308.1:0,2021.GSCAM.1176147.0308.1:0,2021.GSCAM.1424238.0401.1:0,2021.GSCAM.1424258.0401.1:0):0):3,((((((2021.GSCAM.837474.0118.1:0,2021.GSCAM.837475.0118.1:0,2021.GSCAM.837476.0118.1:0):1,(2021.GSCAM.960482.0209.1:0,2021.GSCAM.960574.0209.1:0,2021.GSCAM.960575.0209.1:0):0):2,2021.GSCAM.1049342.0222.1:2,(2021.GSCAM.1049424.0222.1:0,2021.GSCAM.1049468.0222.1:0):2,(2021.GSCAM.837458.0118.1:0,2021.GSCAM.882702.0127.1:0,2021.GSCAM.954192.0208.1:0):0):1,2021.GSCAM.1049442.0222.1:1,2021.GSCAM.1049441.0222.1:1,(2021.GSCAM.1176039.0308.1:0,2021.GSCAM.1176041.0308.1:0):0):1,(2021.GSCAM.1039464.0220.1:2,2021.GSCAM.1039284.0220.1:0):1,(2021.GSCAM.1173558.0308.1:1,2021.GSCAM.1173551.0308.1:10,(2021.GSCAM.1173544.0308.1:0,2021.GSCAM.1173545.0308.1:0,2021.GSCAM.1173546.0308.1:0,2021.GSCAM.1173548.0308.1:0,2021.GSCAM.1173549.0308.1:0,2021.GSCAM.1173553.0308.1:0,2021.GSCAM.1176092.0308.1:0,2021.GSCAM.1176103.0308.1:0,2021.GSCAM.1176110.0308.1:0):0):1,(2021.GSCAM.1056859.0223.1:1,2021.GSCAM.1056829.0223.1:1,(2021.GSCAM.1056664.0223.1:0,2021.GSCAM.1056836.0223.1:0,2021.GSCAM.1056851.0223.1:0,2021.GSCAM.1056862.0223.1:0,2021.GSCAM.1056868.0223.1:0,2021.GSCAM.1056889.0223.1:0,2021.GSCAM.1056892.0223.1:0,2021.GSCAM.1056945.0223.1:0):0):1,(2021.GSCAM.1197000.0310.1:1,2021.GSCAM.1173285.0308.1:1,(2021.GSCAM.1173292.0308.1:0,2021.GSCAM.1173293.0308.1:0,2021.GSCAM.1173319.0308.1:0,2021.GSCAM.1173320.0308.1:0,2021.GSCAM.1173324.0308.1:0,2021.GSCAM.1173610.0308.1:0):0):1,(2021.GSCAM.935152.0204.1:1,(2021.GSCAM.1173470.0308.1:0,2021.GSCAM.882729.0127.1:0):0):1,(2021.GSCAM.1039436.0220.1:1,2021.GSCAM.1175999.0308.1:0):1,2021.GSCAM.776987.0107.1:1,(2021.GSCAM.900580.0129.1:2,2021.GSCAM.776905.0107.1:2,2021.GSCAM.1056841.0223.1:0):1,2021.GSCAM.1056813.0223.1:1,2021.GSCAM.1056791.0223.1:1,2021.GSCAM.1173675.0308.1:1,(2021.GSCAM.776985.0107.1:0,2021.GSCAM.776990.0107.1:0,2021.GSCAM.837282.0118.1:0):1,2021.GSCAM.1061317.0224.1:1,(2021.GSCAM.1056749.0223.1:0,2021.GSCAM.1175974.0308.1:0):1,2021.GSCAM.1056826.0223.1:1,2021.GSCAM.960596.0209.1:1,2021.GSCAM.1175971.0308.1:1,2021.GSCAM.882760.0127.1:1,2021.GSCAM.1173904.0308.1:8,2021.GSCAM.1173694.0308.1:5,2021.GSCAM.935109.0204.1:4,2020.TE.359601.1.34:4,(((2021.GSCAM.1173616.0308.1:1,2021.GSCAM.1176152.0308.1:0):1,(2021.GSCAM.1173284.0308.1:0,2021.GSCAM.1173537.0308.1:0):1,(2020.GSBAS.722880.1221.1:0,2020.GSBAS.722881.1221.1:0):0):1,(2021.GSCAM.954200.0208.1:1,2021.GSCAM.954201.0208.1:0):1,(2021.GSCAM.776951.0107.1:1,(2021.GSCAM.1056683.0223.1:0,2021.GSCAM.1056700.0223.1:0,2021.GSCAM.960502.0209.1:0):0):1,(2021.GSCAM.1086198.0226.1:1,(2021.GSCAM.1049346.0222.1:0,2021.GSCAM.1049394.0222.1:0,2021.GSCAM.1049422.0222.1:0,2021.GSCAM.1086078.0226.1:0,2021.GSCAM.1086109.0226.1:0):0):1,2021.GSCAM.1056733.0223.1:1,(2020.GSCAM.736877.1226.1:0,2021.GSCAM.776961.0107.1:0,2021.GSCAM.882720.0127.1:0,2021.GSCAM.935134.0204.1:0):0):3,2021.GSCAM.1229209.0312.1:3,(2021.GSCAM.1039350.0220.1:0,2021.GSCAM.1061315.0224.1:0,2021.GSCAM.1061370.0224.1:0):3,2021.GSCAM.1056782.0223.1:3,((2021.GSCAM.1086147.0226.1:2,2021.GSCAM.1086167.0226.1:0):1,((2020.GSCAM.736867.1226.1:0,2021.GSCAM.1056785.0223.1:0):2,(2020.GSCAM.736791.1226.1:0,2020.GSCAM.736798.1226.1:0,2021.GSCAM.776888.0107.1:0):0):1,2021.GSCAM.1056814.0223.1:1,2021.GSCAM.1039361.0220.1:1,2021.GSCAM.960637.0209.1:1,2021.GSCAM.1173429.0308.1:1,2021.GSCAM.1173477.0308.1:5,(2021.GSCAM.954204.0208.1:4,2021.GSLAZ.1079383.0225.1:3,2021.GSCAM.954220.0208.1:2,(2021.GSCAM.1173328.0308.1:1,(2021.GSCAM.1173322.0308.1:0,2021.GSCAM.1173326.0308.1:0,2021.GSCAM.1173633.0308.1:0):0):1,(2021.GSCAM.1048366.0222.1:0,2021.GSCAM.1173659.0308.1:0,2021.GSCAM.1173974.0308.1:0,2021.GSCAM.1173988.0308.1:0):0):4,2021.GSCAM.1056663.0223.1:3,2021.GSCAM.1173366.0308.1:3,2021.GSCAM.1061351.0224.1:3,(2021.GSCAM.1039466.0220.1:0,2021.GSCAM.1039508.0220.1:0):2,2021.GSCAM.1176040.0308.1:2,2021.GSCAM.1061338.0224.1:2,(2020.GSCAM.736838.1226.1:0,2021.GSCAM.1056806.0223.1:0,2021.GSCAM.1056828.0223.1:0,2021.GSCAM.1056879.0223.1:0,2021.GSCAM.1056928.0223.1:0,2021.GSCAM.1056934.0223.1:0,2021.GSCAM.1061373.0224.1:0,2021.GSCAM.1173575.0308.1:0,2021.GSCAM.1173745.0308.1:0,2021.GSCAM.1176210.0308.1:0,2021.GSCAM.1176229.0308.1:0):0):2,2021.GSVEN.1173515.0308.1:2,(2021.GSCAM.935124.0204.1:2,2021.GSCAM.882693.0127.1:0):2,2021.GSCAM.1056822.0223.1:2,(2021.GSCAM.1039285.0220.1:0,2021.GSCAM.1039291.0220.1:0,2021.GSCAM.1039301.0220.1:0,2021.GSCAM.1039303.0220.1:0,2021.GSCAM.1039386.0220.1:0,2021.GSCAM.1039445.0220.1:0,2021.GSCAM.1056777.0223.1:0,2021.GSCAM.1056844.0223.1:0,2021.GSCAM.1056875.0223.1:0,2021.GSCAM.1056920.0223.1:0,2021.GSCAM.1056936.0223.1:0,2021.GSCAM.1056942.0223.1:0,2021.GSCAM.1061362.0224.1:0,2021.GSCAM.1173399.0308.1:0,2021.GSCAM.1173685.0308.1:0,2021.GSCAM.1173697.0308.1:0,2021.GSCAM.1173935.0308.1:0,2021.GSCAM.1176215.0308.1:0,2021.GSCAM.776920.0107.1:0,2021.GSCAM.776986.0107.1:0,2021.GSCAM.882748.0127.1:0,2021.GSCAM.960597.0209.1:0,2021.GSCAM.960598.0209.1:0):0):1,(((2021.GSCAM.1056933.0223.1:1,2021.GSCAM.1176206.0308.1:1,2021.GSCAM.1056690.0223.1:1,2021.GSCAM.1175976.0308.1:1,2021.GSCAM.1056795.0223.1:1,2021.GSCAM.1176065.0308.1:1,2021.GSCAM.1056798.0223.1:1,2021.GSCAM.1173389.0308.1:1,2021.GSCAM.1173580.0308.1:6,(2021.GSCAM.1197032.0310.1:1,2021.GSCAM.1039359.0220.1:0):2,((2021.GSCAM.1049436.0222.1:0,2021.GSCAM.960501.0209.1:0):2,(2021.GSCAM.1056935.0223.1:0,2021.GSCAM.1176190.0308.1:0):0):2,2021.GSCAM.1173753.0308.1:2,(2021.GSCAM.960483.0209.1:0,2021.GSCAM.960578.0209.1:0):2,2021.GSCAM.925129.0203.1:2,(2021.GSCAM.1056705.0223.1:0,2021.GSCAM.1056852.0223.1:0,2021.GSCAM.1056869.0223.1:0,2021.GSCAM.1086127.0226.1:0,2021.GSCAM.776988.0107.1:0,2021.GSCAM.837281.0118.1:0,2021.GSCAM.882751.0127.1:0):0):1,2020.GSBAS.722891.1221.1:1,(2020.GSBAS.722919.1221.1:0,2021.GSCAM.882754.0127.1:0):0):1,((2021.GSCAM.1049473.0222.1:1,2021.GSCAM.1173438.0308.1:1,2021.GSCAM.1056677.0223.1:1,2021.GSCAM.776922.0107.1:1,2021.GSCAM.1061313.0224.1:1,(2021.GSCAM.1039367.0220.1:0,2021.GSCAM.1039380.0220.1:0):2,(2021.GSCAM.1039391.0220.1:0,2021.GSCAM.1056833.0223.1:0,2021.GSCAM.1176262.0308.1:0):0):1,2021.GSCAM.1056940.0223.1:1,2021.GSCAM.1056931.0223.1:1,2021.GSCAM.1056686.0223.1:0):1,(2021.GSCAM.1176182.0308.1:5,(2021.GSCAM.1173414.0308.1:0,2021.GSCAM.1173979.0308.1:0,2021.GSCAM.1176285.0308.1:0):0):1,(2020.GSCAM.736878.1226.1:0,2020.GSCAM.736881.1226.1:0):1,2021.GSCAM.837450.0118.1:1,2021.GSLAZ.1091289.0226.1:6,(2021.GSCAM.1424417.0401.1:0,2021.GSCAM.1424424.0401.1:0):6,2021.GSCAM.1173640.0308.1:6,2021.GSCAM.1056678.0223.1:4,2020.GSLAZ.718263.1221.1:3,2021.GSCAM.954188.0208.1:3,2021.GSCAM.1173684.0308.1:3,2021.GSCAM.1176211.0308.1:2,(2021.GSCAM.882728.0127.1:2,2020.GSLAZ.609997.1102.1:0):2,2020.GSLAZ.609994.1102.1:2,2021.GSCAM.1173406.0308.1:2,(2021.GSCAM.1086120.0226.1:3,2021.GSCAM.1039294.0220.1:2,2021.GSCAM.1056726.0223.1:0):2,((2021.GSCAM.960607.0209.1:1,(2021.GSCAM.900662.0129.1:0,2021.GSCAM.960521.0209.1:0):0):2,(2021.GSCAM.1255008.0315.1:0,2021.GSCAM.1255019.0315.1:0):0):2,(2021.GSCAM.1039364.0220.1:0,2021.GSCAM.1173408.0308.1:0):2,2021.GSCAM.1056770.0223.1:2,2021.GSCAM.1176163.0308.1:2,2021.GSCAM.1056774.0223.1:2,(2021.GSCAM.1039258.0220.1:0,2021.GSCAM.1039404.0220.1:0,2021.GSCAM.1039411.0220.1:0,2021.GSCAM.1039416.0220.1:0,2021.GSCAM.1039457.0220.1:0,2021.GSCAM.1039459.0220.1:0,2021.GSCAM.837278.0118.1:0):0):1,2021.GSCAM.935136.0204.1:1,(2021.GSCAM.1173419.0308.1:1,(2021.GSCAM.1039335.0220.1:0,2021.GSCAM.1173476.0308.1:0,2021.GSCAM.1176242.0308.1:0):1,2021.GSCAM.1173743.0308.1:1,2021.GSCAM.1173379.0308.1:5,(2021.GSCAM.1173345.0308.1:0,2021.GSCAM.1173352.0308.1:0,2021.GSCAM.837294.0118.1:0):0):1,(2020.TE.359601.1.67:2,2020.GSCAM.736802.1226.1:0):1,((2021.GSCAM.900579.0129.1:0,2021.GSCAM.900623.0129.1:0,2021.GSCAM.900676.0129.1:0):1,2021.GSCAM.1039280.0220.1:1,(2021.GSCAM.900634.0129.1:1,2021.GSCAM.900638.0129.1:0):3,(2020.GSCAM.736797.1226.1:0,2020.GSCAM.736826.1226.1:0,2021.GSCAM.1176044.0308.1:0,2021.GSCAM.776885.0107.1:0,2021.GSCAM.776890.0107.1:0,2021.GSCAM.776953.0107.1:0,2021.GSCAM.776954.0107.1:0):0):1,(2021.GSCAM.1173364.0308.1:2,2021.GSCAM.837308.0118.1:0):1,(2021.GSCAM.1176282.0308.1:1,2021.GSCAM.1039474.0220.1:3,(2021.GSCAM.1173340.0308.1:0,2021.GSCAM.1173392.0308.1:0):0):1,(2021.GSCAM.1176221.0308.1:2,2021.GSCAM.1173693.0308.1:0):1,2021.GSCAM.882721.0127.1:1,2021.GSCAM.837289.0118.1:1,2020.TE.359601.1.43:1,2021.GSCAM.1173840.0308.1:5,2021.GSCAM.1049385.0222.1:5,2021.GSCAM.1173681.0308.1:5,2021.GSCAM.1086098.0226.1:5,2021.GSCAM.1039263.0220.1:4,(2021.GSCAM.954212.0208.1:3,2021.GSCAM.1173740.0308.1:5,(2021.GSCAM.1086128.0226.1:0,2021.GSCAM.1173755.0308.1:0):0):3,2021.GSCAM.777007.0107.1:3,(2021.GSCAM.1039390.0220.1:2,2021.GSCAM.1175984.0308.1:0):3,2021.GSCAM.778721.0107.1:3,2021.GSCAM.1175979.0308.1:3,2021.GSCAM.925128.0203.1:2,2020.GSCAM.736777.1226.1:2,(2021.GSCAM.1176160.0308.1:2,2021.GSCAM.1013540.0217.1:2,(2020.GSCAM.736817.1226.1:1,(2021.GSCAM.1049398.0222.1:1,(2021.GSCAM.1049359.0222.1:0,2021.GSCAM.1049478.0222.1:0):0):2,(2020.GSCAM.736816.1226.1:0,2021.GSCAM.1173564.0308.1:0,2021.GSCAM.1175997.0308.1:0):0):1,(2021.GSCAM.1086123.0226.1:2,2021.GSCAM.1056746.0223.1:0):1,2020.GSCAM.736779.1226.1:4,2021.GSCAM.1173448.0308.1:3,2021.GSCAM.1061353.0224.1:3,(2020.GSCAM.736800.1226.1:0,2020.GSCAM.736812.1226.1:0,2021.GSCAM.1056655.0223.1:0,2021.GSCAM.1056890.0223.1:0,2021.GSCAM.1056891.0223.1:0,2021.GSCAM.1173474.0308.1:0,2021.GSCAM.1176207.0308.1:0):0):2,2021.GSCAM.960647.0209.1:2,(2021.GSCAM.1061312.0224.1:1,((2021.GSCAM.1049464.0222.1:0,2021.GSCAM.1086089.0226.1:0,2021.GSCAM.900625.0129.1:0,2021.GSCAM.960620.0209.1:0,2021.GSCAM.960661.0209.1:0):1,2021.GSCAM.1086159.0226.1:0):3,2021.GSCAM.1056697.0223.1:0):2,2021.GSCAM.882752.0127.1:2,(2021.GSCAM.1061394.0224.1:1,(2021.GSCAM.1056776.0223.1:0,2021.GSCAM.1173688.0308.1:0):0):2,2021.GSCAM.1173457.0308.1:2,2021.GSCAM.960500.0209.1:2,2021.GSCAM.776993.0107.1:2,2020.GSLAZ.728284.1222.1:2,(2020.GSCAM.736860.1226.1:0,2021.GSCAM.1039329.0220.1:0,2021.GSCAM.1039470.0220.1:0,2021.GSCAM.837273.0118.1:0,2021.GSCAM.837290.0118.1:0,2021.GSCAM.837291.0118.1:0,2021.GSCAM.837304.0118.1:0,2021.GSCAM.837310.0118.1:0,2021.GSCAM.882684.0127.1:0):0):2,2020.GSLAZ.710546.1218.1:0):1,((((2021.GSCAM.1229936.0312.1:4,2021.GSCAM.954205.0208.1:3,2021.GSCAM.1039446.0220.1:0):1,2021.GSCAM.1186245.0309.1:0):1,(((2021.GSCAM.1176131.0308.1:1,2021.GSCAM.1173569.0308.1:1,(2020.GSCAM.736829.1226.1:0,2021.GSCAM.1056856.0223.1:0):0):1,2021.GSCAM.1176246.0308.1:1,2021.GSCAM.1173482.0308.1:1,2020.GSCAM.736830.1226.1:1,(2021.GSCAM.1056878.0223.1:0,2021.GSCAM.1056886.0223.1:0,2021.GSCAM.1056887.0223.1:0):1,(2021.GSCAM.1173554.0308.1:3,2021.GSCAM.1173561.0308.1:0):3,2021.GSCAM.1176222.0308.1:3,2021.GSCAM.1175989.0308.1:2,(2021.GSCAM.1173478.0308.1:0,2021.GSCAM.1173488.0308.1:0,2021.GSCAM.776889.0107.1:0,2021.GSCAM.776891.0107.1:0):0):1,(2021.GSCAM.776936.0107.1:0,2021.GSCAM.776938.0107.1:0):1,2021.GSCAM.1173403.0308.1:0):1,(2021.GSCAM.1056759.0223.1:1,2021.GSCAM.1061363.0224.1:1,2021.GSCAM.776883.0107.1:1,2021.GSCAM.1049466.0222.1:2,(2021.GSCAM.1039259.0220.1:0,2021.GSCAM.1056790.0223.1:0,2021.GSCAM.1056849.0223.1:0,2021.GSCAM.1056854.0223.1:0,2021.GSCAM.1061343.0224.1:0,2021.GSCAM.776884.0107.1:0):0):1,((2021.GSCAM.1175982.0308.1:1,2021.GSCAM.1176024.0308.1:0):1,(2021.GSCAM.1039286.0220.1:0,2021.GSCAM.1039322.0220.1:0):3,2020.GSLAZ.746834.1229.1:2,(2021.GSCAM.837326.0118.1:0,2021.GSCAM.860257.0122.1:0):2,2021.GSCAM.1056739.0223.1:2,2021.GSCAM.1056898.0223.1:0):1,(2021.GSCAM.1118932.0302.1:1,(2021.GSCAM.1096904.0228.1:0,2021.GSCAM.1176091.0308.1:0,2021.GSCAM.1176095.0308.1:0,2021.GSCAM.1176138.0308.1:0):0):1,(2021.GSCAM.1039419.0220.1:1,2021.GSCAM.925118.0203.1:1,(2020.GSCAM.736819.1226.1:0,2021.GSCAM.1056811.0223.1:0,2021.GSCAM.1173479.0308.1:0):0):1,(2021.GSCAM.1039424.0220.1:1,(2021.GSCAM.1039482.0220.1:0,2021.GSCAM.1176007.0308.1:0):0):1,(2021.GSCAM.1174004.0308.1:1,2021.GSCAM.1176086.0308.1:0):1,(2021.GSCAM.1173573.0308.1:0,2021.GSCAM.837325.0118.1:0,2021.GSCAM.855614.0121.1:0):1,(2021.GSCAM.1173679.0308.1:3,(2020.GSBAS.722905.1221.1:0,2021.GSCAM.776928.0107.1:0,2021.GSCAM.776945.0107.1:0,2021.GSCAM.776946.0107.1:0):0):1,2021.GSCAM.1056735.0223.1:1,2020.GSCAM.736811.1226.1:1,2021.GSCAM.1056816.0223.1:1,2021.GSCAM.1173282.0308.1:1,(2021.GSCAM.1056742.0223.1:0,2021.GSCAM.1061337.0224.1:0,2021.GSCAM.1061341.0224.1:0):1,(2021.GSCAM.900636.0129.1:0,2021.GSCAM.900637.0129.1:0):1,2021.GSCAM.1039295.0220.1:1,2021.GSCAM.1056773.0223.1:1,2021.GSCAM.837447.0118.1:8,2021.GSCAM.1158027.0304.1:3,2021.GSCAM.1056659.0223.1:3,2021.GSCAM.776882.0107.1:3,2021.GSCAM.1056909.0223.1:3,2021.GSCAM.1173699.0308.1:3,2021.GSCAM.1056863.0223.1:3,(((2021.GSCAM.1096718.0228.1:1,(2021.GSCAM.1173774.0308.1:0,2021.GSCAM.1196960.0310.1:0,2021.GSCAM.1196963.0310.1:0):0):1,((2021.GSCAM.954225.0208.1:1,2021.GSCAM.1196959.0310.1:2,(2021.GSCAM.1087387.0226.1:0,2021.GSCAM.1088008.0226.1:0):0):1,2021.GSCAM.1197010.0310.1:2,2021.GSCAM.1255039.0315.1:0):1,2021.GSCAM.1157898.0304.1:1,(2021.GSCAM.1185558.0309.1:1,(2021.GSCAM.1173775.0308.1:0,2021.GSCAM.1173825.0308.1:0):0):1,(2021.GSCAM.1359580.0325.1:3,2021.GSCAM.1166252.0305.1:2,2021.GSCAM.1307899.0322.1:0):1,2021.GSCAM.1088059.0226.1:1,2021.GSCAM.954224.0208.1:1,2021.GSCAM.1196962.0310.1:1,2021.GSCAM.1424330.0401.1:1,2021.GSCAM.1196969.0310.1:1,2021.GSCAM.1173798.0308.1:1,2021.GSCAM.1169075.0306.1:1,2021.GSCAM.1096881.0228.1:1,2021.GSCAM.1298559.0319.1:1,2021.GSCAM.1173795.0308.1:1,2021.GSCAM.1096387.0228.1:1,2021.GSCAM.1359488.0325.1:3,(2021.GSCAM.1085141.0226.1:5,2021.GSCAM.1166429.0305.1:0):2,2021.GSCAM.1197026.0310.1:2,(2021.GSCAM.1080627.0225.1:0,2021.GSCAM.1080721.0225.1:0,2021.GSCAM.1082475.0226.1:0,2021.GSCAM.1082477.0226.1:0,2021.GSCAM.1082485.0226.1:0,2021.GSCAM.1085181.0226.1:0,2021.GSCAM.1096939.0228.1:0,2021.GSCAM.1097008.0228.1:0,2021.GSCAM.1157920.0304.1:0,2021.GSCAM.1166401.0305.1:0,2021.GSCAM.1166402.0305.1:0,2021.GSCAM.1169436.0306.1:0,2021.GSCAM.1169466.0306.1:0,2021.GSCAM.1169470.0306.1:0,2021.GSCAM.1169476.0306.1:0,2021.GSCAM.1169477.0306.1:0,2021.GSCAM.1169478.0306.1:0,2021.GSCAM.1173494.0308.1:0,2021.GSCAM.1173822.0308.1:0,2021.GSCAM.1173874.0308.1:0,2021.GSCAM.1173891.0308.1:0,2021.GSCAM.1173897.0308.1:0,2021.GSCAM.1196957.0310.1:0,2021.GSCAM.1196958.0310.1:0,2021.GSCAM.1196967.0310.1:0,2021.GSCAM.1196970.0310.1:0,2021.GSCAM.1219106.0311.1:0,2021.GSCAM.1229296.0312.1:0,2021.GSCAM.1229300.0312.1:0,2021.GSCAM.1254882.0315.1:0,2021.GSCAM.1298996.0319.1:0,2021.GSCAM.1299115.0319.1:0,2021.GSCAM.1359395.0325.1:0,2021.GSCAM.1399246.0330.1:0,2021.GSCAM.837327.0118.1:0,2021.TE.89759.1.67:0):0):1,2021.GSCAM.1361565.0325.1:1,2021.GSCAM.1254761.0315.1:1,2021.GSCAM.1361603.0325.1:7,((2021.GSCAM.1361567.0325.1:3,2021.GSCAM.1361573.0325.1:0):2,2021.GSCAM.1361575.0325.1:1,2021.GSCAM.1361571.0325.1:0):5,2021.GSCAM.1361561.0325.1:4,(2021.GSCAM.1196984.0310.1:0,2021.GSCAM.1299050.0319.1:0):0):2,(2021.GSCAM.1176072.0308.1:2,2021.GSCAM.1061118.0224.1:2,(2021.GSCAM.776935.0107.1:0,2021.GSCAM.776937.0107.1:0):0):2,2020.GSBAS.722923.1221.1:2,2021.GSCAM.1056701.0223.1:2,(2020.GSBAS.722879.1221.1:0,2020.GSBAS.722886.1221.1:0,2020.GSBAS.722888.1221.1:0,2020.GSBAS.722904.1221.1:0,2020.GSVEN.747478.1230.1:0,2021.GSCAM.1049389.0222.1:0,2021.GSCAM.1056676.0223.1:0,2021.GSCAM.1056715.0223.1:0,2021.GSCAM.1056721.0223.1:0,2021.GSCAM.1056763.0223.1:0,2021.GSCAM.1056809.0223.1:0,2021.GSCAM.1056861.0223.1:0,2021.GSCAM.1056873.0223.1:0,2021.GSCAM.1056922.0223.1:0,2021.GSCAM.1056929.0223.1:0,2021.GSCAM.1173421.0308.1:0,2021.GSCAM.1176267.0308.1:0,2021.GSCAM.837299.0118.1:0,2021.GSCAM.837329.0118.1:0,2021.GSCAM.860204.0122.1:0,2021.GSCAM.960484.0209.1:0,2021.GSCAM.960579.0209.1:0,2021.GSCAM.960646.0209.1:0):0):1,2021.GSCAM.837280.0118.1:1,2021.GSCAM.1039435.0220.1:1,2021.GSCAM.1176038.0308.1:3,2021.GSCAM.1173343.0308.1:3,(((2021.GSCAM.1049363.0222.1:0,2021.GSCAM.960472.0209.1:0):2,2021.GSCAM.1049362.0222.1:0):3,2021.GSCAM.1086174.0226.1:0):2,2021.GSCAM.954221.0208.1:2,2021.GSCAM.1039318.0220.1:2,(2021.GSCAM.1039320.0220.1:0,2021.GSCAM.837288.0118.1:0,2021.GSCAM.837302.0118.1:0,2021.GSCAM.837303.0118.1:0):0):1,((2021.GSCAM.882732.0127.1:1,2021.GSLAZ.1222716.0311.1:2,2021.GSCAM.1056821.0223.1:0):2,(2021.GSCAM.776915.0107.1:1,2020.GSCAM.736876.1226.1:0):2,2021.GSCAM.1086117.0226.1:0):1,(2021.GSCAM.1196935.0310.1:9,2021.GSCAM.1082515.0226.1:0):1,(((((((2021.GSCAM.1307956.0322.1:1,2021.GSCAM.1307947.0322.1:0):1,2021.GSCAM.1447855.0402.1:0):1,((2021.TE.14917.1.55:0,2021.TE.8600.1.2:0):1,(2021.TE.14917.1.67:0,2021.TE.29921.1.96:0):0):1,2021.GSCAM.1176117.0308.1:1,2021.GSCAM.1173316.0308.1:1,2021.GSCAM.1185567.0309.1:2,(2021.GSCAM.1096231.0228.1:0,2021.GSCAM.1096342.0228.1:0,2021.GSCAM.1173519.0308.1:0,2021.GSCAM.1173639.0308.1:0,2021.GSCAM.1173777.0308.1:0,2021.GSCAM.1173868.0308.1:0,2021.GSCAM.1173950.0308.1:0,2021.GSCAM.1173991.0308.1:0,2021.GSCAM.1175968.0308.1:0,2021.GSCAM.1176076.0308.1:0,2021.GSCAM.1176112.0308.1:0,2021.GSCAM.1176116.0308.1:0,2021.GSCAM.1176122.0308.1:0,2021.GSCAM.1176286.0308.1:0,2021.GSCAM.1196975.0310.1:0,2021.GSCAM.1197017.0310.1:0,2021.GSCAM.1197023.0310.1:0,2021.GSCAM.1448010.0402.1:0):0):1,2021.GSCAM.1229796.0312.1:1,2021.GSCAM.1359423.0325.1:1,(2021.GSCAM.1169201.0306.1:0,2021.GSCAM.1169458.0306.1:0,2021.GSCAM.1169479.0306.1:0):1,2021.GSCAM.1167426.0305.1:1,2021.GSCAM.1359367.0325.1:1,(2021.GSCAM.1229321.0312.1:0,2021.GSCAM.1229723.0312.1:0):1,2021.GSCAM.1307788.0322.1:2,2021.GSCAM.1166328.0305.1:2,2021.GSCAM.1229314.0312.1:2,2021.GSCAM.1096716.0228.1:2,(2021.GSCAM.1085107.0226.1:0,2021.GSCAM.1085108.0226.1:0,2021.GSCAM.1087353.0226.1:0,2021.GSCAM.1087394.0226.1:0,2021.GSCAM.1096349.0228.1:0,2021.GSCAM.1096720.0228.1:0,2021.GSCAM.1096724.0228.1:0,2021.GSCAM.1096728.0228.1:0,2021.GSCAM.1096745.0228.1:0,2021.GSCAM.1157906.0304.1:0,2021.GSCAM.1166307.0305.1:0,2021.GSCAM.1169137.0306.1:0,2021.GSCAM.1229800.0312.1:0,2021.GSCAM.1298550.0319.1:0,2021.GSCAM.1298643.0319.1:0,2021.GSCAM.1298809.0319.1:0,2021.GSCAM.1359278.0325.1:0,2021.GSCAM.1359335.0325.1:0,2021.GSCAM.1359410.0325.1:0,2021.GSCAM.1359491.0325.1:0):0):1,2021.GSCAM.1299109.0319.1:1,2021.GSCAM.1080742.0225.1:1,2021.GSCAM.1085185.0226.1:1,2021.GSCAM.1229297.0312.1:1,2021.GSCAM.1229698.0312.1:1,2021.GSCAM.1359574.0325.1:3,2021.GSCAM.1229291.0312.1:2,2021.GSCAM.1229697.0312.1:2,2021.GSCAM.1166325.0305.1:2,(2021.GSCAM.1080683.0225.1:1,((2021.GSCAM.1166277.0305.1:0,2021.GSCAM.1359480.0325.1:0):1,2021.GSCAM.1166324.0305.1:0):2,2021.GSCAM.1080628.0225.1:0):2,2021.GSCAM.1085126.0226.1:2,(2021.GSCAM.1082493.0226.1:0,2021.GSCAM.1088012.0226.1:0,2021.GSCAM.1088016.0226.1:0,2021.GSCAM.1088063.0226.1:0,2021.GSCAM.1096363.0228.1:0,2021.GSCAM.1096525.0228.1:0,2021.GSCAM.1096666.0228.1:0,2021.GSCAM.1096869.0228.1:0,2021.GSCAM.1166306.0305.1:0,2021.GSCAM.1167506.0305.1:0,2021.GSCAM.1169270.0306.1:0,2021.GSCAM.1169282.0306.1:0,2021.GSCAM.1169444.0306.1:0,2021.GSCAM.1229244.0312.1:0,2021.GSCAM.1229248.0312.1:0,2021.GSCAM.1229610.0312.1:0,2021.GSCAM.1229771.0312.1:0,2021.GSCAM.1298925.0319.1:0,2021.GSCAM.1299175.0319.1:0,2021.GSCAM.1359572.0325.1:0):0):1,2021.GSCAM.1088064.0226.1:2,(2021.GSCAM.1096911.0228.1:0,2021.GSCAM.1169360.0306.1:0,2021.GSCAM.1229790.0312.1:0):0):2,2021.GSCAM.1013549.0217.1:0):1,((2021.GSSAR.1191144.0309.1:1,2021.GSSAR.1082253.0226.1:6,2021.GSVEN.1260938.0316.1:4,(2021.GSSAR.1085013.0226.1:0,2021.GSSAR.1380061.0328.1:0):0):1,2021.GSVEN.977233.0211.1:1,2021.GSVEN.1260926.0316.1:1,2021.GSCAM.837256.0118.1:1,2021.GSLAZ.1079376.0225.1:5,2021.GSCAM.1196971.0310.1:3,(((2021.GSVEN.977202.0211.1:0,2021.GSVEN.977203.0211.1:0):1,2021.GSVEN.977204.0211.1:0):3,2021.GSFVG.833454.0118.1:2,2020.GSVEN.747480.1230.1:0):2,2021.GSTAA.1185783.0309.1:2,2021.GSCAM.1176181.0308.1:2,2021.GSLIG.984995.0214.1:2,2021.GSVEN.1260920.0316.1:2,2020.GSBAS.722922.1221.1:0):1,(((2021.GSTAA.1063408.0224.1:1,(2021.GSTAA.1063410.0224.1:0,2021.GSTAA.1222914.0312.1:0):0):1,2021.GSTAA.1185788.0309.1:0):1,2020.GSVEN.751341.1230.1:1,2021.GSCAM.1185734.0309.1:9,2021.GSLAZ.882928.0127.1:5,2021.GSCAM.1173590.0308.1:5,((2021.GSTAA.1444739.0401.1:1,2021.GSTAA.1063472.0224.1:0):1,(2021.GSTAA.1110313.0301.1:0,2021.GSTAA.1222805.0312.1:0):0):4,2021.GSCAM.1157894.0304.1:4,2021.GSVEN.766578.0105.1:4,(2021.GSCAM.1299059.0319.1:5,(2021.GSCAM.1167476.0305.1:4,2021.GSSAR.1302437.0320.1:3,2021.GSCAM.1158008.0304.1:6,2021.GSCAM.1087401.0226.1:0):4,(2021.GSCAM.1169378.0306.1:2,2021.GSCAM.1169410.0306.1:0):4,2021.GSLAZ.1222715.0311.1:0):3,2021.GSCAM.1254913.0315.1:3,2021.GSTAA.1063484.0224.1:2,2020.GSVEN.751343.1230.1:0):1,((2021.GSPIE.1085010.0226.1:1,2021.GSPIE.1085009.0226.1:0):5,(2021.GSCAM.1176180.0308.1:0,2021.GSVEN.977190.0211.1:0):0):1,((2021.GSCAM.960563.0209.1:1,2021.GSLAZ.913447.0202.1:6,(2021.GSCAM.1039264.0220.1:0,2021.GSCAM.1039265.0220.1:0,2021.GSCAM.1039266.0220.1:0):4,2021.GSCAM.1173270.0308.1:3,2021.GSCAL.1390694.0329.1:3,(2021.GSCAM.1039270.0220.1:0,2021.GSCAM.1039401.0220.1:0,2021.GSCAM.1175983.0308.1:0):0):1,(2020.GSBAS.722875.1221.1:1,2020.GSBAS.722876.1221.1:0):1,(2020.GSBAS.722921.1221.1:2,2020.GSBAS.722917.1221.1:0):1,2020.GSBAS.722925.1221.1:3,(2020.GSBAS.722920.1221.1:0,2020.GSBAS.722924.1221.1:0):0):1,((2021.GSPIE.1055806.0223.1:0,2021.GSPIE.1055807.0223.1:0):1,2021.GSCAM.837466.0118.1:1,2021.GSPIE.882654.0127.1:1,(2021.GSCAM.1229736.0312.1:7,((2021.GSCAM.1361574.0325.1:6,((2021.GSCAM.1169177.0306.1:0,2021.GSCAM.1447988.0402.1:0):1,2021.GSCAM.1166322.0305.1:1,(2021.GSCAM.1167546.0305.1:0,2021.GSCAM.1229897.0312.1:0):0):1,(2021.GSCAM.1061129.0224.1:0,2021.GSCAM.1096785.0228.1:0,2021.GSCAM.1096800.0228.1:0,2021.GSCAM.1166498.0305.1:0,2021.GSCAM.1166499.0305.1:0,2021.GSCAM.1169199.0306.1:0):0):1,(2021.GSCAM.1096457.0228.1:0,2021.GSCAM.1096972.0228.1:0,2021.GSCAM.1298516.0319.1:0,2021.GSCAM.1298681.0319.1:0,2021.GSCAM.1298815.0319.1:0):0):4,2021.GSCAM.1229739.0312.1:0):8,2021.GSCAM.900652.0129.1:4,2021.GSVEN.1260943.0316.1:0):1,2021.GSCAM.1176230.0308.1:1,(2021.GSCAM.777004.0107.1:1,((2021.GSCAM.1185571.0309.1:1,(2021.GSCAM.1085083.0226.1:0,2021.GSCAM.1186229.0309.1:0):1,2021.GSCAM.1424223.0401.1:1,(2021.GSCAM.1176130.0308.1:0,2021.GSCAM.1185592.0309.1:0,2021.GSCAM.1186236.0309.1:0,2021.GSCAM.1287499.0318.1:0,2021.GSCAM.1298645.0319.1:0,2021.GSCAM.1424230.0401.1:0):0):1,(2021.GSCAM.900687.0129.1:2,(2021.GSCAM.837499.0118.1:0,2021.GSCAM.900639.0129.1:0):0):1,(2021.GSCAM.1424180.0401.1:0,2021.GSCAM.1424181.0401.1:0):1,2021.GSCAM.1176185.0308.1:0):2,(2021.GSCAM.778717.0107.1:0,2021.GSCAM.778718.0107.1:0):0):1,(2021.GSCAM.1039507.0220.1:0,2021.GSCAM.1039511.0220.1:0):1,(2021.GSTAA.1063485.0224.1:1,2021.GSCAM.1096635.0228.1:1,2021.GSCAM.1424331.0401.1:3,2021.GSCAM.1056810.0223.1:2,(2021.GSCAM.1082517.0226.1:0,2021.GSCAM.1096401.0228.1:0,2021.GSCAM.1096408.0228.1:0,2021.GSCAM.1176016.0308.1:0,2021.GSCAM.1176023.0308.1:0,2021.GSCAM.1176067.0308.1:0,2021.GSTAA.1063421.0224.1:0,2021.GSVEN.1260900.0316.1:0,2021.GSVEN.1260905.0316.1:0,2021.GSVEN.977217.0211.1:0):0):1,((2021.GSCAM.1176046.0308.1:2,2020.GSCAM.736885.1226.1:2,2021.GSCAM.776906.0107.1:2,2021.GSCAM.1039368.0220.1:0):1,2021.GSCAM.1056901.0223.1:1,2021.GSCAM.1176055.0308.1:10,2021.GSCAM.1056669.0223.1:5,(2021.GSCAM.1056752.0223.1:0,2021.GSCAM.1056783.0223.1:0,2021.GSCAM.1056812.0223.1:0):0):1,(2021.GSCAM.1013551.0217.1:1,2021.GSCAM.1013548.0217.1:1,(2021.GSCAM.1013547.0217.1:0,2021.GSCAM.1176085.0308.1:0,2021.GSCAM.1176098.0308.1:0,2021.GSCAM.1359675.0325.1:0):0):1,(2021.GSVEN.977178.0211.1:3,2021.GSCAM.1049439.0222.1:3,2021.GSCAM.837483.0118.1:0):1,(2020.GSLAZ.728285.1222.1:3,(2021.TE.8600.1.31:3,2020.GSLAZ.728281.1222.1:0):3,2021.GSCAM.1039478.0220.1:3,2021.GSLAZ.1079353.0225.1:2,2021.TE.8600.1.30:2,(2020.GSLAZ.728287.1222.1:0,2021.GSCAM.1176121.0308.1:0):0):1,(2021.GSCAM.1361597.0325.1:1,2021.GSCAM.1185621.0309.1:0):1,(2021.GSCAM.1013567.0217.1:1,2021.GSCAM.1013528.0217.1:2,2021.GSCAM.1013573.0217.1:0):1,((2021.GSCAM.1176208.0308.1:1,(2021.GSCAM.1173273.0308.1:0,2021.GSCAM.1173275.0308.1:0,2021.GSCAM.1173278.0308.1:0):3,(2020.GSCAM.736866.1226.1:0,2021.GSCAM.1173358.0308.1:0,2021.GSCAM.1173483.0308.1:0,2021.GSCAM.1173754.0308.1:0,2021.GSCAM.1176217.0308.1:0):0):1,2021.GSCAM.1176187.0308.1:0):1,((2021.GSCAM.1169391.0306.1:8,2021.GSCAM.1359723.0325.1:0):6,(2021.TE.130315.1.78:2,2021.TE.14917.1.78:1,2021.TE.14917.1.81:0):3,2021.GSCAM.1049386.0222.1:0):1,(2021.GSCAM.1096943.0228.1:1,2021.GSCAM.1096959.0228.1:0):1,(2021.GSVEN.977167.0211.1:1,2021.GSVEN.766573.0105.1:0):1,(2021.GSCAM.960585.0209.1:1,2021.GSCAM.837463.0118.1:0):1,(2021.GSCAM.954218.0208.1:1,2020.GSLAZ.718262.1221.1:0):1,(2021.TE.14917.1.58:1,(2021.TE.29921.1.92:0,2021.TE.29921.1.93:0,2021.TE.29921.1.94:0,2021.TE.8600.1.91:0):0):1,(2021.GSCAM.954191.0208.1:4,2021.GSCAM.1013569.0217.1:0):1,2020.GSCAM.736825.1226.1:1,2021.GSCAM.1173686.0308.1:1,2021.GSVEN.977220.0211.1:1,(2021.GSCAM.882697.0127.1:3,(2021.GSCAM.1173741.0308.1:0,2021.GSCAM.1173744.0308.1:0,2021.GSCAM.1173747.0308.1:0,2021.GSCAM.1176251.0308.1:0):0):1,2021.GSVEN.1260930.0316.1:1,2021.TE.8600.1.49:1,(2021.GSCAM.837445.0118.1:0,2021.GSCAM.837486.0118.1:0):1,2021.GSCAM.1176176.0308.1:1,(2021.GSCAM.837481.0118.1:0,2021.GSCAM.837482.0118.1:0):1,2021.GSVEN.977173.0211.1:1,2021.GSCAM.777005.0107.1:1,2021.GSCAM.1176058.0308.1:1,2021.GSCAM.1096859.0228.1:1,2021.GSCAM.1254721.0315.1:1,2021.GSCAM.776886.0107.1:1,2021.GSCAM.1173738.0308.1:1,(2021.GSCAM.1061387.0224.1:0,2021.GSCAM.1173363.0308.1:0,2021.GSCAM.1176250.0308.1:0,2021.GSCAM.1176261.0308.1:0):1,(2021.GSCAM.882763.0127.1:0,2021.GSCAM.954190.0208.1:0):1,2021.GSLOM.1048810.0222.1:1,2021.GSCAM.1056896.0223.1:1,2021.GSCAM.1013543.0217.1:1,2020.TE.359601.1.18:1,2021.GSCAM.837307.0118.1:1,2021.GSCAM.954187.0208.1:1,2021.GSCAM.1185756.0309.1:1,2021.GSCAM.1039256.0220.1:1,2021.GSCAM.1173390.0308.1:1,2021.GSCAM.1056881.0223.1:1,2021.GSCAM.1173432.0308.1:1,2021.TE.130930.1.20:1,2021.GSCAM.1176198.0308.1:1,(2020.GSBAS.722889.1221.1:0,2021.GSCAM.1013566.0217.1:0,2021.GSCAM.1039330.0220.1:0,2021.GSCAM.1039331.0220.1:0,2021.GSCAM.1039333.0220.1:0,2021.GSCAM.1039395.0220.1:0,2021.GSCAM.1039429.0220.1:0,2021.GSCAM.1049450.0222.1:0,2021.GSCAM.1056688.0223.1:0,2021.GSCAM.1056695.0223.1:0,2021.GSCAM.1056758.0223.1:0,2021.GSCAM.1056761.0223.1:0,2021.GSCAM.1056762.0223.1:0,2021.GSCAM.1056876.0223.1:0,2021.GSCAM.1056877.0223.1:0,2021.GSCAM.1056914.0223.1:0,2021.GSCAM.1061377.0224.1:0,2021.GSCAM.1061386.0224.1:0,2021.GSCAM.1080656.0225.1:0,2021.GSCAM.1080682.0225.1:0,2021.GSCAM.1086090.0226.1:0,2021.GSCAM.1086121.0226.1:0,2021.GSCAM.1096927.0228.1:0,2021.GSCAM.1173372.0308.1:0,2021.GSCAM.1173398.0308.1:0,2021.GSCAM.1173415.0308.1:0,2021.GSCAM.1173416.0308.1:0,2021.GSCAM.1173418.0308.1:0,2021.GSCAM.1173422.0308.1:0,2021.GSCAM.1173428.0308.1:0,2021.GSCAM.1173680.0308.1:0,2021.GSCAM.1173692.0308.1:0,2021.GSCAM.1173704.0308.1:0,2021.GSCAM.1173731.0308.1:0,2021.GSCAM.1176158.0308.1:0,2021.GSCAM.1176239.0308.1:0,2021.GSCAM.1185683.0309.1:0,2021.GSCAM.1185685.0309.1:0,2021.GSCAM.1424152.0401.1:0,2021.GSCAM.1424319.0401.1:0,2021.GSCAM.1424320.0401.1:0,2021.GSCAM.1424321.0401.1:0,2021.GSCAM.1424323.0401.1:0,2021.GSCAM.1424324.0401.1:0,2021.GSCAM.776880.0107.1:0,2021.GSCAM.776901.0107.1:0,2021.GSCAM.776911.0107.1:0,2021.GSCAM.776927.0107.1:0,2021.GSCAM.776963.0107.1:0,2021.GSCAM.776976.0107.1:0,2021.GSCAM.777002.0107.1:0,2021.GSCAM.777003.0107.1:0,2021.GSCAM.777006.0107.1:0,2021.GSCAM.837311.0118.1:0,2021.GSCAM.882703.0127.1:0,2021.GSCAM.882705.0127.1:0,2021.GSCAM.882706.0127.1:0,2021.GSCAM.954211.0208.1:0,2021.GSLAZ.1009031.0216.1:0,2021.GSSAR.1380062.0328.1:0,2021.GSVEN.977174.0211.1:0):0):1,2021.GSCAM.1088058.0226.1:17,2021.GSCAM.1061172.0224.1:14,2021.GSCAM.1229919.0312.1:13,2021.GSFVG.1109574.0301.1:11,2021.GSCAM.1129215.0303.1:10,2021.GSCAM.1085142.0226.1:9,2021.GSCAM.925121.0203.1:8,2021.GSCAM.1086088.0226.1:7,2021.GSCAM.1085149.0226.1:7,2021.GSCAM.1096594.0228.1:7,2021.GSCAM.1085068.0226.1:6,2021.GSSAR.1380027.0327.1:6,2021.GSCAM.1173876.0308.1:6,2021.GSCAM.1173787.0308.1:6,(2021.GSCAM.1219093.0311.1:5,2021.GSCAM.1229281.0312.1:0):5,2021.GSCAM.1082519.0226.1:5,(2021.GSCAM.1158007.0304.1:4,2021.GSCAM.1157999.0304.1:0):5,2021.GSCAM.1096585.0228.1:5,2021.GSCAM.1196964.0310.1:5,2021.GSTAA.1222872.0312.1:5,2021.GSCAM.1167494.0305.1:5,2021.GSCAM.1424288.0401.1:5,2021.GSCAM.1229313.0312.1:5,2021.GSCAM.1049355.0222.1:5,2021.GSVEN.1260898.0316.1:5,2021.GSCAM.1096920.0228.1:4,2021.GSCAM.1173557.0308.1:4,(2021.GSCAM.1176149.0308.1:1,2021.GSCAM.1176087.0308.1:0):4,2021.GSCAM.1176164.0308.1:4,(2021.GSCAM.1359293.0325.1:8,2021.GSCAM.1229316.0312.1:0):4,(2021.GSCAM.1086162.0226.1:12,2021.GSCAM.1085069.0226.1:0):4,2021.GSCAM.1359096.0325.1:4,(2021.GSCAM.1088057.0226.1:4,2021.GSCAM.1166228.0305.1:4,2021.GSCAM.1169334.0306.1:0):4,2021.GSCAM.1085148.0226.1:4,2021.GSCAM.1361596.0325.1:4,2021.GSCAM.1086135.0226.1:4,((2021.GSCAM.1166301.0305.1:3,2021.GSCAM.1096913.0228.1:2,2021.GSCAM.1096653.0228.1:0):1,2021.GSCAM.1169326.0306.1:0):3,2021.GSLAZ.1079390.0225.1:3,2021.GSCAM.1096591.0228.1:3,2021.GSCAM.1196987.0310.1:3,2021.GSCAM.1086193.0226.1:3,2021.GSCAM.1096645.0228.1:3,2021.GSCAM.1085139.0226.1:3,2021.GSLAZ.1079388.0225.1:2,(2021.GSCAM.1086149.0226.1:1,2021.GSCAM.1085178.0226.1:5,2021.GSCAM.1096587.0228.1:2,2021.GSCAM.1085217.0226.1:0):2,2021.GSCAM.1219128.0311.1:2,(2021.GSCAM.1359616.0325.1:6,2021.GSCAM.1176194.0308.1:0):2,(2021.GSCAM.1088050.0226.1:5,2021.GSCAM.1088053.0226.1:0):2,2021.GSSAR.1195432.0309.1:2,2021.GSCAM.1299150.0319.1:2,(2021.GSCAM.1080649.0225.1:2,2021.GSCAM.1359110.0325.1:0):2,2021.GSCAM.1173664.0308.1:2,2021.GSCAM.1086092.0226.1:2,(2021.GSCAM.1173737.0308.1:0,2021.GSCAM.1176161.0308.1:0):0):1,((2020.GSVEN.751318.1230.1:1,2021.GSCAM.918478.0203.1:1,2021.GSCAM.918471.0203.1:2,(2020.GSLOM.486661.0710.1:0,2021.GSCAM.883500.0127.1:0,2021.GSLOM.935104.0204.1:0):0):1,(2021.GSCAM.1088047.0226.1:9,2021.GSCAM.918480.0203.1:3,2021.GSCAM.918477.0203.1:0):1,(2020.TE.37875.1.33:0,2020.TE.6021.1.14:0):1,(2020.TE.37875.1.27:0,2020.TE.9044.1.24:0):1,2021.GSCAM.918476.0203.1:1,2021.GSCAM.888680.0128.1:1,2021.GSCAM.877023.0126.1:1,2021.GSLOM.1379592.0327.1:1,2021.GSCAM.918460.0203.1:1,2021.GSLOM.1166101.0305.1:60,2021.GSLOM.1133153.0303.1:52,2021.GSLOM.1133152.0303.1:51,2021.GSLOM.1166104.0305.1:47,2021.GSFVG.804050.0112.1:41,2021.GSTAA.1110333.0301.1:28,2021.GSLOM.1133156.0303.1:28,((2021.GSVEN.875557.0126.1:2,(2021.GSVEN.875555.0126.1:0,2021.GSVEN.875556.0126.1:0):2,2021.GSVEN.875554.0126.1:2,2021.GSVEN.875553.0126.1:1,2021.GSVEN.1260903.0316.1:1,2021.GSVEN.875552.0126.1:0):6,2021.GSCAM.1057100.0223.1:5,2021.GSCAM.1173994.0308.1:2,2021.GSCAM.1056696.0223.1:0):16,2021.GSLAZ.1492570.0406.1:15,2021.GSLOM.1303427.0321.1:15,2021.GSCAM.1185750.0309.1:14,2021.GSSIC.1312772.0322.1:14,(2021.GSCAM.1287687.0318.1:10,(((2021.GSPIE.1181350.0308.1:6,(2021.TE.164627.1.80:1,2021.TE.164627.1.90:1,2021.TE.164627.1.91:0):5,2021.GSTAA.1406297.0331.1:4,2021.GSVEN.1260941.0316.1:4,((2021.GSLAZ.1079358.0225.1:0,2021.GSLAZ.1079992.0225.1:0,2021.GSLAZ.1091796.0227.1:0):1,2021.GSLAZ.1079356.0225.1:0):4,2021.GSLAZ.1079998.0225.1:4,((2021.GSTAA.1444768.0401.1:3,2021.GSTAA.1406296.0331.1:0):2,((2021.GSTAA.1494683.0407.1:1,2021.GSTAA.1494688.0407.1:0):1,2021.GSTAA.1489825.0406.1:1,(2021.GSTAA.1489740.0406.1:0,2021.GSTAA.1489824.0406.1:0,2021.GSTAA.1489832.0406.1:0):0):2,(2021.GSTAA.1494682.0407.1:1,(2021.GSTAA.1494681.0407.1:0,2021.GSTAA.1494684.0407.1:0,2021.GSTAA.1494686.0407.1:0,2021.GSTAA.1494696.0407.1:0):0):1,2021.GSTAA.1494680.0407.1:1,2021.GSTAA.1494687.0407.1:0):3,((2021.GSLOM.1448509.0402.1:1,2021.TE.130930.1.39:0):1,2021.GSPIE.1181342.0308.1:0):3,(2021.GSLOM.1379441.0327.1:0,2021.GSLOM.1379442.0327.1:0):3,(2021.GSTAA.1494713.0407.1:2,(2021.GSTAA.1494685.0407.1:0,2021.GSTAA.1494712.0407.1:0):2,(2021.GSTAA.1489771.0406.1:0,2021.GSTAA.1489775.0406.1:0,2021.GSTAA.1489777.0406.1:0):0):3,2021.GSSIC.1315620.0323.1:3,2021.GSLAZ.1229131.0312.1:2,(((2021.GSCAM.1359368.0325.1:1,((2021.GSCAM.1298990.0319.1:5,2021.GSCAM.1299168.0319.1:0):2,(2021.GSCAM.1229276.0312.1:0,2021.GSCAM.1298817.0319.1:0,2021.GSCAM.1359238.0325.1:0):0):3,2021.GSCAM.1229283.0312.1:0):1,(2021.GSCAM.1166344.0305.1:0,2021.GSCAM.1166347.0305.1:0,2021.GSCAM.1169101.0306.1:0,2021.GSCAM.1169106.0306.1:0):0):2,2021.GSCAM.1361572.0325.1:8,(2021.GSCAM.1080698.0225.1:0,2021.GSCAM.1096632.0228.1:0):0):2,(2021.GSCAM.1359528.0325.1:2,2021.GSLAZ.1495999.0407.1:0):2,(2021.GSSIC.1312063.0322.1:1,2021.GSSIC.1311973.0322.1:0):1,2021.GSSIC.1241860.0315.1:1,2021.GSCAM.1257900.0316.1:11,2021.GSCAM.959384.0209.1:0):6,2021.GSCAM.1287715.0318.1:5,(2021.GSCAM.1307907.0322.1:1,2021.GSCAM.1307913.0322.1:0):3,2021.GSCAM.1307893.0322.1:3,(2021.GSCAM.1390484.0329.1:0,2021.GSCAM.1390492.0329.1:0):0):1,2021.GSCAM.1307914.0322.1:1,(2021.GSCAM.1287684.0318.1:0,2021.GSCAM.1287685.0318.1:0,2021.GSCAM.1307897.0322.1:0,2021.GSCAM.1307906.0322.1:0,2021.GSCAM.1307912.0322.1:0,2021.GSCAM.1447686.0402.1:0):0):5,2021.GSCAM.1287686.0318.1:0):13,2021.GSTAA.1489823.0406.1:12,2021.GSVEN.856721.0121.1:12,(2021.GSCAM.1359275.0325.1:4,2021.GSCAM.1096578.0228.1:0):11,2021.GSLOM.1133155.0303.1:11,(2021.GSCAM.900604.0129.1:0,2021.GSCAM.960638.0209.1:0,2021.GSCAM.960644.0209.1:0):11,2021.GSCAM.1299012.0319.1:10,2021.GSCAM.1166297.0305.1:10,2021.GSCAM.1087399.0226.1:10,2021.GSCAM.1169316.0306.1:9,2021.GSCAM.1086157.0226.1:9,2021.GSCAM.1166308.0305.1:8,2021.GSCAM.1167457.0305.1:7,2021.GSCAM.1086150.0226.1:7,2020.GSSIC.582768.1016.1:6,(2021.GSLAZ.1210497.0311.1:9,2021.GSCAM.1166268.0305.1:0):5,(2021.GSFVG.833445.0118.1:0,2021.GSFVG.882636.0127.1:0):5,((2021.GSCAM.1169427.0306.1:2,(2021.GSCAM.1096935.0228.1:1,(2021.GSCAM.1096934.0228.1:0,2021.GSCAM.1298957.0319.1:0,2021.GSCAM.1359526.0325.1:0):1,2021.GSCAM.1158029.0304.1:1,((2021.GSCAM.1307785.0322.1:5,2021.GSCAM.1080740.0225.1:0):7,2021.GSCAM.1166363.0305.1:0):5,(2021.GSCAM.1299078.0319.1:3,2021.GSCAM.1299179.0319.1:0):3,(((2021.GSCAM.1298673.0319.1:1,(((2021.GSCAM.1298781.0319.1:1,(2021.GSCAM.1298778.0319.1:0,2021.GSCAM.1299189.0319.1:0,2021.GSCAM.1359676.0325.1:0):0):1,2021.GSCAM.1096477.0228.1:1,2021.GSCAM.1229623.0312.1:1,(2021.GSCAM.1298728.0319.1:1,2021.GSCAM.1359611.0325.1:0):1,2021.GSCAM.1169455.0306.1:2,(2021.GSCAM.1096812.0228.1:0,2021.GSCAM.1167374.0305.1:0,2021.GSCAM.1167535.0305.1:0,2021.GSCAM.1167536.0305.1:0,2021.GSCAM.1299188.0319.1:0):0):1,2021.GSCAM.1169191.0306.1:1,(2021.GSCAM.1096762.0228.1:0,2021.GSCAM.1167337.0305.1:0):0):2,(2021.GSCAM.1287540.0318.1:1,2021.GSCAM.1447970.0402.1:0):2,2021.GSCAM.1096963.0228.1:2,2021.GSCAM.1167318.0305.1:0):1,(2021.GSCAM.1096878.0228.1:0,2021.GSCAM.1298501.0319.1:0):1,2021.GSCAM.1298993.0319.1:1,2021.GSCAM.1169094.0306.1:1,2021.GSCAM.1298509.0319.1:1,2021.GSCAM.1096365.0228.1:1,(2021.GSCAM.1298966.0319.1:2,(2021.GSCAM.1169099.0306.1:0,2021.GSCAM.1169110.0306.1:0):0):3,2021.GSCAM.1229680.0312.1:0):1,2021.GSCAM.1298971.0319.1:1,(2021.GSCAM.1169394.0306.1:5,2021.GSCAM.1298991.0319.1:0):1,((2021.GSCAM.1298549.0319.1:1,2021.GSCAM.1359667.0325.1:0):1,2021.GSCAM.1298984.0319.1:0):3,(2021.GSCAM.1096884.0228.1:0,2021.GSCAM.1096886.0228.1:0,2021.GSCAM.1298916.0319.1:0,2021.GSCAM.1298937.0319.1:0,2021.GSCAM.1359617.0325.1:0):0):3,2021.GSCAM.1085201.0226.1:0):1,2021.GSCAM.1096901.0228.1:0):8,2020.GSLOM.542346.0923.1:0):5,2021.GSCAM.1088044.0226.1:5,2021.GSCAM.1080644.0225.1:4,(2021.GSCAM.1166481.0305.1:4,2021.GSCAM.1080729.0225.1:3,2021.GSCAM.1080727.0225.1:0):4,(2021.GSCAM.1080735.0225.1:3,2021.GSCAM.1080726.0225.1:2,2021.GSCAM.1166436.0305.1:0):4,2021.GSCAM.1080642.0225.1:4,2021.GSCAM.1166512.0305.1:4,2021.GSCAM.1085066.0226.1:4,2021.GSCAM.1096583.0228.1:4,((((2020.GSSIC.582850.1016.1:1,2020.GSSIC.582846.1016.1:3,(2020.GSSIC.582842.1016.1:0,2020.GSSIC.582845.1016.1:0,2020.GSSIC.582847.1016.1:0,2020.GSSIC.582848.1016.1:0,2020.GSSIC.582849.1016.1:0):0):2,2020.GSSIC.582694.1016.1:1,(2020.GSSIC.582692.1016.1:0,2020.GSSIC.582693.1016.1:0,2020.GSSIC.582767.1016.1:0,2020.GSSIC.582810.1016.1:0,2020.GSSIC.582833.1016.1:0):0):3,2020.GSSIC.582811.1016.1:3,2020.GSSIC.582770.1016.1:5,2020.GSSIC.582802.1016.1:0):4,2020.GSSIC.582769.1016.1:0):4,2021.GSCAM.1096574.0228.1:4,2021.GSCAM.1167461.0305.1:4,2021.GSCAM.1086136.0226.1:4,2021.GSCAM.1085065.0226.1:4,2021.GSCAM.888681.0128.1:4,(2021.GSCAM.1359570.0325.1:3,2021.GSCAM.1169321.0306.1:0):4,2021.GSCAM.1096887.0228.1:3,2021.GSCAM.1085137.0226.1:3,2021.GSCAM.1299031.0319.1:3,2021.GSCAM.1085101.0226.1:3,2021.GSCAM.1085067.0226.1:3,2020.GSVEN.751328.1230.1:3,2021.GSCAM.1167467.0305.1:3,((2021.GSCAM.1359230.0325.1:2,2021.GSCAM.1082505.0226.1:2,2021.GSCAM.1166398.0305.1:6,2021.GSSAR.1302431.0320.1:5,2021.GSCAM.1167482.0305.1:5,(2021.GSCAM.1299011.0319.1:5,2021.GSCAM.1167448.0305.1:0):4,((2021.GSCAM.1166453.0305.1:5,2021.GSCAM.1166239.0305.1:0):3,2021.GSCAM.1167485.0305.1:1,2021.GSCAM.1169330.0306.1:0):3,2021.GSCAM.1166435.0305.1:0):2,2021.GSCAM.1167447.0305.1:0):2,((2021.GSVEN.1181782.0308.1:1,(2021.GSVEN.1064062.0224.1:0,2021.GSVEN.1064063.0224.1:0):1,(2021.GSVEN.1064098.0224.1:1,(2021.GSVEN.1064032.0224.1:0,2021.GSVEN.1064109.0224.1:0,2021.GSVEN.1064110.0224.1:0):0):1,(2021.GSVEN.1064035.0224.1:0,2021.GSVEN.1064041.0224.1:0,2021.GSVEN.1064046.0224.1:0,2021.GSVEN.1064047.0224.1:0,2021.GSVEN.1064060.0224.1:0,2021.GSVEN.1064064.0224.1:0,2021.GSVEN.1064070.0224.1:0,2021.GSVEN.1064071.0224.1:0,2021.GSVEN.1064072.0224.1:0,2021.GSVEN.1064081.0224.1:0,2021.GSVEN.1064088.0224.1:0,2021.GSVEN.1064092.0224.1:0,2021.GSVEN.1064093.0224.1:0):1,2021.GSVEN.1181769.0308.1:1,2021.GSVEN.1064039.0224.1:1,2021.GSVEN.1064102.0224.1:1,(2020.GSVEN.636471.1113.1:3,2020.GSLAZ.451299.0524.1:0):1,2021.GSVEN.1064051.0224.1:1,2021.GSVEN.1181797.0308.1:1,2021.GSVEN.1064115.0224.1:1,2021.GSVEN.1181802.0308.1:1,(2021.GSVEN.1064078.0224.1:0,2021.GSVEN.1064099.0224.1:0,2021.GSVEN.1064107.0224.1:0):1,2021.GSVEN.1064116.0224.1:1,2021.GSVEN.1064053.0224.1:1,2021.GSVEN.1181794.0308.1:1,(2021.GSVEN.1064055.0224.1:0,2021.GSVEN.1181790.0308.1:0):1,(2021.GSVEN.1064052.0224.1:0,2021.GSVEN.1064068.0224.1:0):1,2021.GSVEN.1064087.0224.1:1,2021.GSVEN.1064085.0224.1:1,2021.GSVEN.1064058.0224.1:1,2021.GSVEN.1181796.0308.1:1,(2021.GSVEN.1064033.0224.1:1,2021.GSVEN.1064034.0224.1:0):3,2020.GSVEN.636463.1113.1:3,(2021.GSVEN.1064061.0224.1:0,2021.GSVEN.1064083.0224.1:0,2021.GSVEN.1064084.0224.1:0):3,2021.GSVEN.1064108.0224.1:2,2021.GSVEN.1260885.0316.1:2,(2020.GSLAZ.410546.0217.1:0,2020.GSLAZ.412974.0301.1:0,2020.GSLAZ.451298.0524.1:0,2020.GSLAZ.451300.0524.1:0,2020.GSLAZ.451301.0524.1:0,2020.GSLAZ.451302.0524.1:0,2020.GSVEN.636473.1113.1:0,2020.GSVEN.751392.1230.1:0,2020.GSVEN.751411.1230.1:0,2021.GSFVG.856893.0121.1:0,2021.GSVEN.1064023.0224.1:0,2021.GSVEN.1064026.0224.1:0,2021.GSVEN.1064036.0224.1:0,2021.GSVEN.1064037.0224.1:0,2021.GSVEN.1064038.0224.1:0,2021.GSVEN.1064040.0224.1:0,2021.GSVEN.1064042.0224.1:0,2021.GSVEN.1064045.0224.1:0,2021.GSVEN.1064048.0224.1:0,2021.GSVEN.1064049.0224.1:0,2021.GSVEN.1064050.0224.1:0,2021.GSVEN.1064054.0224.1:0,2021.GSVEN.1064056.0224.1:0,2021.GSVEN.1064057.0224.1:0,2021.GSVEN.1064059.0224.1:0,2021.GSVEN.1064065.0224.1:0,2021.GSVEN.1064066.0224.1:0,2021.GSVEN.1064067.0224.1:0,2021.GSVEN.1064069.0224.1:0,2021.GSVEN.1064073.0224.1:0,2021.GSVEN.1064074.0224.1:0,2021.GSVEN.1064075.0224.1:0,2021.GSVEN.1064076.0224.1:0,2021.GSVEN.1064079.0224.1:0,2021.GSVEN.1064080.0224.1:0,2021.GSVEN.1064082.0224.1:0,2021.GSVEN.1064086.0224.1:0,2021.GSVEN.1064089.0224.1:0,2021.GSVEN.1064090.0224.1:0,2021.GSVEN.1064091.0224.1:0,2021.GSVEN.1064094.0224.1:0,2021.GSVEN.1064095.0224.1:0,2021.GSVEN.1064096.0224.1:0,2021.GSVEN.1064097.0224.1:0,2021.GSVEN.1064100.0224.1:0,2021.GSVEN.1064101.0224.1:0,2021.GSVEN.1064103.0224.1:0,2021.GSVEN.1064104.0224.1:0,2021.GSVEN.1064105.0224.1:0,2021.GSVEN.1064106.0224.1:0,2021.GSVEN.1064111.0224.1:0,2021.GSVEN.1064112.0224.1:0,2021.GSVEN.1064113.0224.1:0,2021.GSVEN.1064114.0224.1:0,2021.GSVEN.1181734.0308.1:0,2021.GSVEN.1181742.0308.1:0,2021.GSVEN.1181744.0308.1:0,2021.GSVEN.1181752.0308.1:0,2021.GSVEN.1181753.0308.1:0,2021.GSVEN.1181761.0308.1:0,2021.GSVEN.1181765.0308.1:0,2021.GSVEN.1181767.0308.1:0,2021.GSVEN.1181773.0308.1:0,2021.GSVEN.1181776.0308.1:0,2021.GSVEN.1181777.0308.1:0,2021.GSVEN.1181788.0308.1:0,2021.GSVEN.1181805.0308.1:0,2021.GSVEN.1181808.0308.1:0,2021.GSVEN.1260889.0316.1:0,2021.GSVEN.1260890.0316.1:0,2021.GSVEN.1260891.0316.1:0):0):1,2021.GSVEN.1064044.0224.1:2,2021.GSVEN.1064025.0224.1:2,(2020.GSLAZ.410545.0217.1:0,2021.GSVEN.1064027.0224.1:0,2021.GSVEN.1064028.0224.1:0,2021.GSVEN.1064030.0224.1:0,2021.GSVEN.1064031.0224.1:0):0):2,2021.GSVEN.1181804.0308.1:2,2020.GSLOM.542215.0923.1:2,2021.GSCAM.1096575.0228.1:2,2021.GSCAM.918457.0203.1:2,(2021.GSFVG.833449.0118.1:1,2021.GSFVG.833447.0118.1:1,(2021.GSFVG.833436.0118.1:0,2021.GSFVG.833441.0118.1:0):5,(2021.GSFVG.833448.0118.1:0,2021.GSFVG.833450.0118.1:0,2021.GSFVG.833451.0118.1:0,2021.GSFVG.833452.0118.1:0,2021.GSFVG.833453.0118.1:0,2021.GSFVG.833455.0118.1:0):0):2,(2020.TE.168501.1.3:0,2020.TE.168501.1.8:0,2020.TE.37875.1.37:0,2020.TE.72773.1.15:0,2020.TE.72773.1.16:0,2020.TE.72773.1.17:0,2020.TE.72773.1.19:0,2020.TE.9044.1.7:0,2021.GSCAM.876991.0126.1:0,2021.GSCAM.888679.0128.1:0,2021.GSCAM.918458.0203.1:0,2021.GSCAM.918463.0203.1:0,2021.GSCAM.918468.0203.1:0,2021.GSCAM.918470.0203.1:0,2021.GSCAM.918479.0203.1:0,2021.GSCAM.918481.0203.1:0,2021.GSCAM.918482.0203.1:0):0):1,(((2021.GSCAM.1166459.0305.1:1,2021.GSCAM.1299061.0319.1:6,2021.GSCAM.1167472.0305.1:3,2021.GSCAM.1082504.0226.1:3,2021.GSCAM.1096581.0228.1:0):1,2021.GSCAM.1359091.0325.1:3,2021.GSCAM.1167465.0305.1:2,2021.GSCAM.1359157.0325.1:2,2021.GSTAA.1110362.0301.1:2,2021.GSLOM.1133165.0303.1:0):1,(2021.GSLOM.1133200.0303.1:3,2021.GSLOM.1133194.0303.1:0):1,(2021.GSLOM.1133149.0303.1:66,2021.GSLOM.1133171.0303.1:0):1,2020.GSVEN.751327.1230.1:1,2021.GSLOM.1133191.0303.1:1,2021.GSLOM.1133169.0303.1:1,2021.GSLOM.1133195.0303.1:1,2021.GSLOM.1166105.0305.1:56,2021.GSLOM.1133154.0303.1:48,2021.GSLOM.1133158.0303.1:20,2021.GSCAM.1086139.0226.1:10,2021.GSCAM.1299039.0319.1:9,2021.GSLOM.778860.0107.1:9,2021.GSSAR.1324026.0324.1:8,2021.GSCAM.1359130.0325.1:7,2021.GSLOM.1133159.0303.1:6,2021.TE.103973.1.34:5,2021.GSCAM.1080634.0225.1:5,2021.GSCAM.1229364.0312.1:5,2021.GSCAM.1088045.0226.1:5,2021.GSLOM.1166098.0305.1:5,2021.GSCAM.1080639.0225.1:4,2021.GSCAM.1299063.0319.1:4,2021.GSLOM.1133174.0303.1:4,2021.GSVEN.856720.0121.1:3,2021.GSSAR.1442666.0401.1:3,(2021.GSCAM.1087400.0226.1:3,2021.GSCAM.1166242.0305.1:0):3,2020.GSPIE.569864.1003.1:3,2021.GSCAM.1359156.0325.1:3,2021.GSCAM.1096592.0228.1:3,2021.GSCAM.1085191.0226.1:3,2021.GSCAM.1167456.0305.1:3,((2021.GSLOM.1133148.0303.1:48,2021.GSLOM.1166095.0305.1:0):53,2021.GSLOM.1166107.0305.1:49,(2021.GSLOM.1133161.0303.1:2,2021.GSLOM.1133162.0303.1:0):4,2021.GSLOM.1133163.0303.1:3,2021.GSLOM.1133166.0303.1:0):3,2021.GSCAM.1085214.0226.1:3,2021.GSVEN.856715.0121.1:3,(2021.GSCAM.1219104.0311.1:4,2021.GSCAM.1166418.0305.1:3,2021.GSCAM.1085188.0226.1:0):2,(2021.GSCAM.1082500.0226.1:1,2021.GSCAM.1080653.0225.1:4,2021.GSCAM.1080643.0225.1:2,2021.GSCAM.1082497.0226.1:0):2,2021.GSVEN.856714.0121.1:2,2021.GSLOM.1133170.0303.1:2,(2021.GSLOM.1166097.0305.1:70,2021.GSLOM.1133189.0303.1:0):2,2021.GSLOM.1133184.0303.1:2,2021.GSLOM.1133182.0303.1:2,2021.GSCAM.1166271.0305.1:2,(2021.GSCAM.1167453.0305.1:0,2021.GSLOM.1133190.0303.1:0,2021.GSVEN.1064020.0224.1:0):0):1,(((2020.GSVEN.751396.1230.1:0,2020.GSVEN.751420.1230.1:0,2021.GSVEN.1181801.0308.1:0):2,2021.GSMAR.856895.0121.1:0):1,((2020.GSFVG.479618.0630.1:0,2020.GSFVG.479619.0630.1:0):1,2020.GSLOM.486648.0710.1:1,2021.GSVEN.1260887.0316.1:1,2020.GSFVG.498558.0727.1:1,2021.GSLOM.780376.0108.1:4,(2020.GSFVG.525496.0831.1:1,2020.GSFVG.525495.0831.1:0):2,(2020.GSFVG.479790.0701.1:0,2020.GSLOM.486662.0710.1:0,2020.GSLOM.542111.0923.1:0,2020.GSLOM.542283.0923.1:0,2021.GSVEN.1181774.0308.1:0):0):1,(2020.GSLOM.542207.0923.1:1,2020.GSLOM.542212.0923.1:1,2020.GSLOM.542143.0923.1:3,2020.GSLOM.542177.0923.1:2,(2020.GSLOM.542113.0923.1:0,2020.GSLOM.542194.0923.1:0,2020.GSLOM.542218.0923.1:0):0):1,(2020.GSVEN.751321.1230.1:1,2020.GSVEN.751320.1230.1:0):1,(2021.GSVEN.1181733.0308.1:0,2021.GSVEN.1181789.0308.1:0):1,2020.TE.6021.1.8:1,(2020.GSLAZ.424343.0412.1:0,2021.GSUMB.856905.0121.1:0):1,2020.GSLOM.542121.0923.1:1,2020.GSVEN.636462.1113.1:1,2021.GSCAM.778647.0107.1:1,2021.GSCAM.887506.0128.1:1,(2020.GSMAR.516086.0816.1:0,2021.GSMAR.856880.0121.1:0):1,2020.GSVEN.751393.1230.1:1,2020.GSMAR.516082.0816.1:1,2020.GSMAR.516080.0816.1:1,2020.GSVEN.751423.1230.1:1,2021.GSUMB.1020161.0218.1:1,2021.GSCAM.877004.0126.1:1,2020.GSLOM.542345.0923.1:1,2020.GSMAR.516079.0816.1:1,2020.GSLOM.542112.0923.1:1,2020.GSLOM.542405.0923.1:1,(2021.GSCAM.1039437.0220.1:0,2021.GSCAM.1175980.0308.1:0):8,2020.GSPIE.569865.1003.1:5,((2020.GSLOM.487276.0713.1:0,2020.GSLOM.584051.1019.1:0):5,2020.GSLOM.542273.0923.1:0):3,2020.TE.84877.1.9:2,2021.GSCAM.954216.0208.1:2,2020.GSLOM.542408.0923.1:2,2021.GSVEN.856717.0121.1:2,2021.GSUMB.1020160.0218.1:2,(2020.GSLAZ.451304.0524.1:0,2020.GSLAZ.451305.0524.1:0,2020.GSLAZ.493329.0721.1:0,2020.GSLOM.457826.0602.1:0,2020.GSLOM.460079.0605.1:0,2020.GSLOM.460083.0605.1:0,2020.GSLOM.486657.0710.1:0,2020.GSLOM.542105.0923.1:0,2020.GSLOM.542236.0923.1:0,2020.GSLOM.542241.0923.1:0,2020.GSLOM.542318.0923.1:0,2020.GSLOM.542401.0923.1:0,2020.GSLOM.542406.0923.1:0,2020.GSLOM.542409.0923.1:0,2020.GSLOM.542421.0923.1:0,2020.GSLOM.542424.0923.1:0,2020.GSLOM.542432.0923.1:0,2020.GSLOM.568579.1002.1:0,2020.GSMAR.417491.0326.1:0,2020.GSMAR.516081.0816.1:0,2020.GSMAR.516083.0816.1:0,2020.GSMAR.516084.0816.1:0,2020.GSMAR.516085.0816.1:0,2020.GSMAR.516087.0816.1:0,2020.GSMAR.516088.0816.1:0,2020.GSPIE.569872.1003.1:0,2020.GSVEN.751359.1230.1:0,2020.GSVEN.751362.1230.1:0,2020.GSVEN.751363.1230.1:0,2020.GSVEN.751364.1230.1:0,2020.GSVEN.751402.1230.1:0,2020.GSVEN.751403.1230.1:0,2020.GSVEN.751417.1230.1:0,2020.GSVEN.751421.1230.1:0,2020.GSVEN.751432.1230.1:0,2020.TE.9044.1.10:0,2021.GSCAM.856870.0121.1:0,2021.GSCAM.876974.0126.1:0,2021.GSCAM.876985.0126.1:0,2021.GSCAM.877003.0126.1:0,2021.GSCAM.877011.0126.1:0,2021.GSLAZ.856874.0121.1:0,2021.GSLAZ.856875.0121.1:0,2021.GSLOM.780381.0108.1:0,2021.GSLOM.856879.0121.1:0,2021.GSUMB.1020162.0218.1:0,2021.GSVEN.1181739.0308.1:0,2021.GSVEN.1181743.0308.1:0,2021.GSVEN.1181748.0308.1:0,2021.GSVEN.1181755.0308.1:0,2021.GSVEN.1181764.0308.1:0,2021.GSVEN.1181771.0308.1:0,2021.GSVEN.1181792.0308.1:0):0):1,(2020.TE.33690.1.9:1,2021.GSCAM.1169325.0306.1:1,2021.GSCAM.1167462.0305.1:6,2021.GSCAM.1085186.0226.1:5,(2021.GSCAM.1085074.0226.1:10,2021.GSCAM.1299042.0319.1:9,((2021.GSSAR.1302434.0320.1:4,2021.GSCAM.1082509.0226.1:7,2021.GSCAM.1299015.0319.1:0):5,2021.GSCAM.1080650.0225.1:5,2021.GSCAM.1299013.0319.1:5,2021.GSCAM.1080659.0225.1:5,2021.GSCAM.1167449.0305.1:4,(((2021.GSCAM.1359453.0325.1:4,2021.GSCAM.1299040.0319.1:0):2,2021.GSCAM.1167491.0305.1:2,2021.GSCAM.1169336.0306.1:2,(2021.GSCAM.1167487.0305.1:1,(2021.GSCAM.1082512.0226.1:1,2021.GSCAM.1167507.0305.1:1,2021.GSCAM.1080626.0225.1:4,(2021.GSCAM.1298900.0319.1:2,2021.GSCAM.1166286.0305.1:0):2,(2021.GSCAM.1167428.0305.1:1,2021.GSCAM.1080667.0225.1:1,2021.GSCAM.1080674.0225.1:1,2021.GSCAM.1080676.0225.1:1,2021.GSCAM.1166461.0305.1:3,(2021.GSCAM.1298928.0319.1:3,2021.GSCAM.1167432.0305.1:0):3,2021.GSCAM.1167513.0305.1:2,2021.GSCAM.1167424.0305.1:2,2021.GSCAM.1167486.0305.1:2,(2021.GSCAM.1166329.0305.1:0,2021.GSCAM.1167520.0305.1:0,2021.GSCAM.1167523.0305.1:0,2021.GSCAM.1299159.0319.1:0,2021.GSCAM.1299186.0319.1:0):0):2,2021.GSCAM.1299110.0319.1:2,2021.GSCAM.1299069.0319.1:2,(2021.GSCAM.1169376.0306.1:0,2021.GSCAM.1169418.0306.1:0,2021.GSCAM.1299106.0319.1:0,2021.GSCAM.1359548.0325.1:0,2021.GSCAM.1359575.0325.1:0):0):1,2021.GSCAM.1166430.0305.1:1,2021.GSCAM.1229567.0312.1:2,2021.GSCAM.1167490.0305.1:2,2021.GSCAM.1299102.0319.1:0):1,2021.GSCAM.1229580.0312.1:3,2021.GSCAM.1299038.0319.1:3,2021.GSCAM.1082508.0226.1:0):2,2021.GSCAM.1080651.0225.1:4,(((((((((2021.GSCAM.1229616.0312.1:3,2021.GSCAM.1359520.0325.1:0):3,2021.GSCAM.1359546.0325.1:0):2,2021.GSCAM.1299130.0319.1:0):2,2021.GSCAM.1359593.0325.1:0):1,2021.GSCAM.1088060.0226.1:5,2021.GSCAM.1167477.0305.1:5,2021.GSCAM.1169453.0306.1:4,(2021.GSCAM.1085199.0226.1:7,2021.GSCAM.1085070.0226.1:0):4,2021.GSCAM.1166494.0305.1:0):1,2021.GSCAM.1359620.0325.1:0):1,2021.GSCAM.1229559.0312.1:3,(2021.GSLOM.1085164.0226.1:21,2021.GSCAM.1169445.0306.1:4,2021.GSCAM.1169384.0306.1:0):2,2021.GSCAM.1299104.0319.1:0):1,2021.GSTAA.1015515.0217.1:9,2021.GSCAM.1166267.0305.1:7,2021.GSCAM.1229230.0312.1:6,2021.GSCAM.1359313.0325.1:5,2021.GSCAM.1359605.0325.1:5,2021.GSCAM.1299075.0319.1:4,((2021.GSCAM.1299134.0319.1:3,(((2021.GSCAM.1359092.0325.1:1,2021.GSCAM.1299088.0319.1:0):1,2021.GSCAM.1167516.0305.1:1,(2021.GSCAM.1166333.0305.1:0,2021.GSCAM.1166489.0305.1:0):0):1,(((2021.TE.164630.1.10:6,(2021.GSBAS.1442998.0401.1:2,2021.GSBAS.1372553.0326.1:0):6,2021.GSTAA.1444751.0401.1:6,(2021.TE.104032.1.23:1,2021.TE.159054.1.46:1,(2021.TE.104032.1.56:0,2021.TE.130315.1.56:0,2021.TE.133061.1.30:0,2021.TE.156116.1.23:0,2021.TE.159054.1.20:0,2021.TE.89065.1.51:0):0):5,((2021.TE.164627.1.10:1,2021.TE.164627.1.51:1,2021.TE.133061.1.36:1,2021.TE.156116.1.44:1,(2021.TE.130315.1.105:0,2021.TE.130315.1.40:0,2021.TE.130315.1.44:0,2021.TE.130315.1.46:0,2021.TE.133061.1.32:0,2021.TE.148046.1.38:0,2021.TE.156116.1.60:0,2021.TE.159054.1.28:0,2021.TE.164627.1.92:0,2021.TE.164627.1.93:0):0):1,2021.TE.176659.1.51:0):5,(2021.TE.164627.1.28:3,2021.GSCAM.1169226.0306.1:0):5,2021.TE.130315.1.2:5,2021.GSLAZ.1195950.0310.1:5,2021.TE.130315.1.14:4,2021.GSLAZ.1295615.0319.1:4,2021.GSTAA.1461277.0402.1:4,((2021.GSCAM.1229225.0312.1:3,(2021.GSCAM.1359492.0325.1:0,2021.GSCAM.1359591.0325.1:0):0):2,2021.GSCAM.1359525.0325.1:0):4,(2021.GSUMB.1199634.0310.1:0,2021.GSUMB.1199635.0310.1:0,2021.GSUMB.1199707.0310.1:0,2021.GSUMB.1200004.0310.1:0):4,(2021.GSBAS.1372554.0326.1:4,2021.GSBAS.1442994.0401.1:0):4,(2021.GSTAA.1489756.0406.1:3,2021.TE.159054.1.51:2,2021.TE.156116.1.46:0):4,2021.GSTAA.1489804.0406.1:4,(2021.GSTAA.1444749.0401.1:1,2021.GSTAA.1222835.0312.1:0):4,2021.TE.176659.1.86:4,2021.GSTAA.1489788.0406.1:4,(2021.GSTAA.1494701.0407.1:2,(2021.GSTAA.1489755.0406.1:0,2021.GSTAA.1489796.0406.1:0):0):4,(2021.GSCAM.1298595.0319.1:0,2021.GSCAM.1298688.0319.1:0,2021.GSCAM.1298699.0319.1:0):4,2021.GSCAM.1167405.0305.1:4,2021.GSLAZ.1296237.0319.1:3,2021.GSCAM.1298584.0319.1:3,2021.GSLIG.985029.0214.1:3,2021.GSTAA.1222919.0312.1:3,2021.GSCAM.1298663.0319.1:3,((2021.GSCAM.1166427.0305.1:1,(2021.GSCAM.1299184.0319.1:1,2021.GSCAM.1359249.0325.1:0):1,2021.GSCAM.1167356.0305.1:0):2,((2021.GSCAM.1298976.0319.1:0,2021.GSCAM.1359128.0325.1:0):4,2021.GSCAM.1298533.0319.1:0):1,2021.GSCAM.1169211.0306.1:1,(2021.GSCAM.1096469.0228.1:0,2021.GSCAM.1166424.0305.1:0,2021.GSCAM.1169233.0306.1:0,2021.GSCAM.1169266.0306.1:0,2021.GSCAM.1229657.0312.1:0,2021.GSCAM.1298685.0319.1:0,2021.GSCAM.1298895.0319.1:0):0):3,((2021.TE.133061.1.39:1,2021.TE.156116.1.12:0):1,(2021.TE.171858.1.30:0,2021.TE.171858.1.31:0,2021.TE.171858.1.37:0):1,(2021.TE.133061.1.15:0,2021.TE.159054.1.27:0,2021.TE.164627.1.19:0):0):3,(((2021.GSSAR.1380031.0327.1:1,2021.GSSAR.1380022.0327.1:0):1,(2021.GSSAR.1380017.0327.1:1,(2021.GSSAR.1380024.0327.1:0,2021.GSSAR.1380026.0327.1:0,2021.GSSAR.1380030.0327.1:0):0):1,2021.GSSAR.1380036.0327.1:1,((2021.GSSAR.1195428.0309.1:1,2021.GSSAR.1195441.0309.1:0):1,2021.GSSAR.1195433.0309.1:0):2,(2021.GSSAR.1302414.0320.1:0,2021.GSSAR.1302421.0320.1:0):2,(2021.GSSAR.1195434.0309.1:0,2021.GSSAR.1195439.0309.1:0,2021.GSSAR.1195443.0309.1:0,2021.GSSAR.1195461.0309.1:0,2021.GSSAR.1195465.0309.1:0,2021.GSSAR.1302406.0320.1:0,2021.GSSAR.1302409.0320.1:0,2021.GSSAR.1302410.0320.1:0,2021.GSSAR.1302411.0320.1:0,2021.GSSAR.1372549.0326.1:0,2021.GSSAR.1379980.0327.1:0,2021.GSSAR.1379983.0327.1:0,2021.GSSAR.1380018.0327.1:0,2021.GSSAR.1380021.0327.1:0,2021.GSSAR.1380025.0327.1:0,2021.GSSAR.1380028.0327.1:0,2021.GSSAR.1380034.0327.1:0,2021.GSSAR.1380035.0327.1:0,2021.GSSAR.1380038.0327.1:0,2021.GSSAR.1380039.0327.1:0,2021.GSSAR.1380040.0327.1:0,2021.GSSAR.1380042.0327.1:0,2021.GSSAR.1380045.0327.1:0):0):1,2021.GSSAR.1380008.0327.1:0):3,(((2021.TE.149306.1.70:0,2021.TE.164630.1.28:0):3,2021.TE.130315.1.53:0):1,2021.TE.176659.1.73:1,(2021.GSLAZ.1492566.0406.1:0,2021.TE.149306.1.75:0,2021.TE.179786.1.9:0):0):3,2021.TE.63970.1.86:3,((2021.GSLAZ.1492579.0406.1:1,(2021.TE.130315.1.52:0,2021.TE.159054.1.16:0,2021.TE.176659.1.55:0,2021.TE.176659.1.56:0):0):2,(2021.TE.176659.1.84:1,2021.TE.179786.1.57:0):2,2021.TE.103976.1.5:2,2021.TE.103976.1.11:2,2021.TE.171858.1.2:2,2021.TE.172028.1.6:0):3,2021.GSTAA.1444772.0401.1:3,2021.GSTAA.1222850.0312.1:3,((2021.GSLAZ.1259203.0316.1:1,2021.GSLAZ.1492577.0406.1:0):2,2021.GSCAM.1298499.0319.1:4,2021.GSLAZ.1259406.0316.1:0):3,((2021.TE.164627.1.73:0,2021.TE.171858.1.11:0,2021.TE.176659.1.25:0,2021.TE.176659.1.26:0,2021.TE.176659.1.32:0):1,2021.TE.133061.1.35:0):3,((2021.GSLOM.1085173.0226.1:13,2021.GSLAZ.1492572.0406.1:0):2,2021.GSLAZ.1492568.0406.1:1,2021.GSLAZ.1079995.0225.1:0):3,(2021.TE.176659.1.74:1,2021.TE.159054.1.73:0):3,(2021.TE.148046.1.70:1,(2021.TE.130315.1.22:0,2021.TE.130315.1.73:0,2021.TE.148046.1.71:0,2021.TE.164627.1.5:0,2021.TE.171858.1.17:0):0):3,2021.GSCAM.1359088.0325.1:3,2021.TE.63970.1.13:3,(2021.GSLAZ.1195952.0310.1:0,2021.GSLAZ.1492565.0406.1:0):3,2021.GSLAZ.1259410.0316.1:3,(2021.TE.159054.1.10:0,2021.TE.164627.1.14:0):3,(((2021.GSCAM.1096839.0228.1:1,(2021.GSCAM.1299108.0319.1:2,2021.GSCAM.1229252.0312.1:0):1,2021.GSCAM.1096932.0228.1:1,(((2021.GSCAM.1167508.0305.1:0,2021.GSCAM.1299135.0319.1:0):3,(2021.GSCAM.1167422.0305.1:0,2021.GSCAM.1299125.0319.1:0):0):2,2021.GSCAM.1096917.0228.1:1,2021.GSCAM.1080675.0225.1:0):3,2021.GSCAM.1229743.0312.1:3,2021.GSCAM.1157970.0304.1:2,(2021.GSCAM.1096929.0228.1:0,2021.GSCAM.1229924.0312.1:0):0):1,2021.GSCAM.1298609.0319.1:1,2021.GSCAM.1157979.0304.1:1,2021.GSCAM.1229617.0312.1:0):2,2021.GSCAM.1359621.0325.1:2,2021.GSCAM.1298537.0319.1:2,(((2021.GSCAM.1096629.0228.1:1,2021.GSCAM.1229894.0312.1:0):1,(2021.GSCAM.1096350.0228.1:1,2021.GSCAM.1298521.0319.1:1,2021.GSCAM.1298989.0319.1:1,2021.GSCAM.1085104.0226.1:0):1,2021.GSCAM.1096953.0228.1:1,(2021.GSCAM.1096854.0228.1:0,2021.GSCAM.1359286.0325.1:0):0):1,(((2021.GSCAM.1158003.0304.1:4,2021.GSCAM.1299183.0319.1:3,2021.GSCAM.1298514.0319.1:3,2021.GSCAM.1096845.0228.1:3,2021.GSCAM.1229260.0312.1:0):1,2021.GSCAM.1169404.0306.1:0):2,2021.GSCAM.1219126.0311.1:0):1,2021.GSCAM.1219072.0311.1:1,(((2021.GSCAM.1359688.0325.1:1,2021.GSCAM.1298944.0319.1:0):1,2021.GSCAM.1359669.0325.1:1,2021.GSCAM.1229715.0312.1:4,(2021.GSCAM.1167438.0305.1:0,2021.GSCAM.1169271.0306.1:0,2021.GSCAM.1229202.0312.1:0,2021.GSCAM.1229277.0312.1:0,2021.GSCAM.1229788.0312.1:0,2021.GSCAM.1229937.0312.1:0,2021.GSCAM.1298904.0319.1:0,2021.GSCAM.1298932.0319.1:0):0):1,2021.GSCAM.1359303.0325.1:1,((2021.GSTAA.1185792.0309.1:2,2021.GSTAA.1185784.0309.1:2,(2021.GSTAA.1185820.0309.1:1,2021.GSTAA.1185812.0309.1:1,2021.GSCAM.1087396.0226.1:6,2021.GSTAA.1185782.0309.1:0):1,2021.GSCAM.1157998.0304.1:9,2021.GSCAM.1157997.0304.1:6,2021.GSCAM.1096607.0228.1:4,2021.GSTAA.1185822.0309.1:0):2,2021.GSCAM.1096627.0228.1:0):2,2021.GSCAM.1096656.0228.1:0):1,((2021.GSCAM.1087403.0226.1:7,2021.GSCAM.1096862.0228.1:0):2,(2021.GSCAM.1169433.0306.1:0,2021.GSCAM.1169441.0306.1:0):0):1,(2021.GSCAM.1169393.0306.1:1,2021.GSCAM.1229237.0312.1:2,2021.GSCAM.1169379.0306.1:0):1,2021.GSCAM.1229328.0312.1:1,2021.GSCAM.1229781.0312.1:1,2021.GSCAM.1298931.0319.1:8,2021.GSCAM.1096619.0228.1:8,(2021.GSCAM.1096903.0228.1:3,2021.GSCAM.1096957.0228.1:0):4,2021.GSCAM.1219069.0311.1:3,((2021.GSSAR.1392937.0329.1:1,2021.GSCAM.1229627.0312.1:4,2021.GSCAM.1166298.0305.1:3,((2021.GSCAM.1096622.0228.1:4,2021.GSCAM.1359161.0325.1:0):4,2021.GSCAM.1299096.0319.1:3,2021.GSCAM.1298495.0319.1:0):2,2021.GSSAR.1302403.0320.1:2,(2021.GSCAM.1166245.0305.1:0,2021.GSSAR.1195429.0309.1:0):0):1,(((2021.GSCAM.1169414.0306.1:2,2021.GSCAM.1169431.0306.1:4,2021.GSCAM.1169428.0306.1:0):3,2021.GSCAM.1169386.0306.1:0):1,2021.GSCAM.1229207.0312.1:1,(2021.GSCAM.1229574.0312.1:5,2021.GSCAM.1229706.0312.1:2,2021.GSCAM.1169432.0306.1:0):1,((2021.GSCAM.1299101.0319.1:1,2021.GSCAM.1299097.0319.1:0):1,(2021.GSCAM.1229266.0312.1:1,(2021.GSCAM.1167489.0305.1:0,2021.GSCAM.1229271.0312.1:0,2021.GSCAM.1299170.0319.1:0,2021.GSCAM.1359126.0325.1:0):0):1,(2021.GSCAM.1229270.0312.1:0,2021.GSCAM.1229579.0312.1:0,2021.GSCAM.1299084.0319.1:0):0):1,(2021.GSCAM.1229720.0312.1:3,2021.GSCAM.1169419.0306.1:0):1,2021.GSCAM.1229292.0312.1:1,(2021.GSSAR.1302438.0320.1:4,2021.GSSAR.1302441.0320.1:0):1,2021.TE.14917.1.87:11,2021.GSCAM.1169403.0306.1:5,2021.GSCAM.1299107.0319.1:4,(2021.GSCAM.1359148.0325.1:2,((2021.GSCAM.1229708.0312.1:5,2021.GSCAM.1219071.0311.1:0):2,(2021.GSCAM.1229892.0312.1:4,2021.GSCAM.1167429.0305.1:3,2021.GSCAM.1359557.0325.1:0):2,2021.GSCAM.1299073.0319.1:0):3,2021.GSCAM.1359735.0325.1:3,2021.GSCAM.1359093.0325.1:0):3,2021.GSCAM.1219054.0311.1:3,2021.GSSAR.1302442.0320.1:3,(2021.GSCAM.1229709.0312.1:3,2021.GSCAM.1169364.0306.1:0):2,(2021.GSCAM.1229255.0312.1:4,(((2021.GSPIE.1055797.0223.1:3,2021.GSPIE.1055798.0223.1:0):1,2021.GSPIE.1048800.0222.1:1,2021.GSPIE.1048798.0222.1:7,2021.GSPIE.1048799.0222.1:5,2021.GSPIE.1048802.0222.1:0):3,2021.GSPIE.1055803.0223.1:0):3,2021.GSCAM.1219094.0311.1:0):2,(2021.GSCAM.1359693.0325.1:5,2021.GSCAM.1229543.0312.1:3,2021.GSCAM.1229361.0312.1:2,2021.GSCAM.1299099.0319.1:2,2021.GSCAM.1359567.0325.1:0):2,2021.GSCAM.1229263.0312.1:2,((2021.GSCAM.1359588.0325.1:1,2021.GSCAM.1219085.0311.1:1,2021.GSCAM.1299139.0319.1:1,2021.GSCAM.1167500.0305.1:5,((2021.GSCAM.1359218.0325.1:1,2021.GSCAM.1169064.0306.1:0):2,2021.GSCAM.1359183.0325.1:0):2,(2021.GSCAM.1229184.0312.1:0,2021.GSCAM.1229187.0312.1:0):0):1,2021.GSCAM.1299093.0319.1:0):2,(2021.GSCAM.1169407.0306.1:1,2021.GSCAM.1169328.0306.1:4,((((2021.GSCAM.1096430.0228.1:0,2021.GSCAM.1298552.0319.1:0):1,(2021.GSCAM.1096568.0228.1:0,2021.GSCAM.1229694.0312.1:0):0):1,2021.GSCAM.1359243.0325.1:5,(2021.GSCAM.1085125.0226.1:0,2021.GSCAM.1096553.0228.1:0,2021.GSCAM.1359398.0325.1:0,2021.GSCAM.1359442.0325.1:0):0):2,(2021.GSCAM.1359615.0325.1:3,2021.GSCAM.1299126.0319.1:0):1,(2021.GSCAM.1359496.0325.1:1,(2021.GSCAM.1167445.0305.1:0,2021.GSCAM.1169297.0306.1:0,2021.GSCAM.1229918.0312.1:0,2021.GSCAM.1359494.0325.1:0):0):1,(2021.GSCAM.1298923.0319.1:1,(2021.GSCAM.1359363.0325.1:2,2021.GSCAM.1359710.0325.1:0):3,2021.GSCAM.1359632.0325.1:0):1,2021.GSCAM.1298968.0319.1:0):2,2021.GSCAM.1229366.0312.1:2,2021.GSCAM.1229589.0312.1:0):2,2021.GSCAM.1359652.0325.1:2,(2021.GSCAM.1169375.0306.1:0,2021.GSCAM.1219096.0311.1:0,2021.GSCAM.1219125.0311.1:0,2021.GSCAM.1359098.0325.1:0,2021.GSSAR.1195473.0309.1:0):0):1,((((2021.GSCAM.1219056.0311.1:1,2021.GSCAM.1219051.0311.1:1,2021.GSCAM.1229355.0312.1:0):1,(2021.GSCAM.1219116.0311.1:1,2021.GSCAM.1229226.0312.1:0):1,(2021.GSCAM.1169306.0306.1:0,2021.GSCAM.1298960.0319.1:0):1,2021.GSCAM.1298954.0319.1:1,2021.GSCAM.1229654.0312.1:2,2021.GSCAM.1298926.0319.1:2,((2021.GSCAM.1298497.0319.1:3,2021.GSCAM.1169314.0306.1:0):1,2021.GSCAM.1229870.0312.1:0):2,2021.GSCAM.1298995.0319.1:0):1,(2021.GSCAM.1359227.0325.1:1,2021.GSCAM.1359127.0325.1:1,2021.GSCAM.1229223.0312.1:0):1,2021.GSSAR.1380006.0327.1:1,2021.GSCAM.1169420.0306.1:1,((2021.GSCAM.1169111.0306.1:1,2021.GSCAM.1169178.0306.1:0):3,2021.GSCAM.1169454.0306.1:0):3,(2021.GSCAM.1185638.0309.1:11,2021.GSCAM.1158000.0304.1:4,2021.GSCAM.1219127.0311.1:0):2,(2021.GSCAM.1229265.0312.1:2,2021.GSCAM.1359108.0325.1:0):2,2021.GSCAM.1359149.0325.1:0):1,(((2021.GSCAM.1298967.0319.1:0,2021.GSCAM.1299163.0319.1:0):3,(2021.GSCAM.1166407.0305.1:0,2021.GSCAM.1298902.0319.1:0,2021.GSCAM.1298910.0319.1:0):0):1,2021.GSCAM.1229258.0312.1:1,2021.GSCAM.1169305.0306.1:1,(2021.GSCAM.1298981.0319.1:0,2021.GSCAM.1299145.0319.1:0):0):1,(2021.GSCAM.1169425.0306.1:0,2021.GSCAM.1359380.0325.1:0):1,2021.GSCAM.1299136.0319.1:1,2021.GSCAM.1158002.0304.1:6,(2021.GSCAM.1298915.0319.1:0,2021.GSCAM.1299153.0319.1:0):0):1,(2021.GSCAM.1167475.0305.1:3,(2021.GSCAM.1096613.0228.1:10,(2021.GSCAM.1229749.0312.1:3,2021.GSCAM.1229571.0312.1:2,(2021.GSCAM.1167439.0305.1:1,2021.GSCAM.1359219.0325.1:1,((2021.GSCAM.1167492.0305.1:3,2021.GSCAM.1096899.0228.1:2,2021.GSCAM.1085072.0226.1:9,2021.GSCAM.1096909.0228.1:5,2021.GSCAM.1085102.0226.1:0):4,2021.GSCAM.1298907.0319.1:0):3,(2021.GSCAM.1167530.0305.1:0,2021.GSCAM.1169272.0306.1:0,2021.GSCAM.1359332.0325.1:0):0):1,(2021.GSCAM.1359403.0325.1:1,2021.GSCAM.1229188.0312.1:1,2021.GSCAM.1299174.0319.1:0):1,2021.GSCAM.1359413.0325.1:1,(2021.GSCAM.1298906.0319.1:0,2021.GSCAM.1299152.0319.1:0):0):3,2021.GSCAM.1169439.0306.1:0):3,2021.GSCAM.1169294.0306.1:2,2021.GSSAR.1302440.0320.1:0):1,((2021.GSCAM.1298921.0319.1:1,2021.GSCAM.1299149.0319.1:1,2021.GSCAM.1298933.0319.1:1,2021.GSCAM.1359323.0325.1:2,(2021.GSCAM.1166327.0305.1:0,2021.GSCAM.1166362.0305.1:0,2021.GSCAM.1167531.0305.1:0,2021.GSCAM.1169063.0306.1:0,2021.GSCAM.1169289.0306.1:0,2021.GSCAM.1169298.0306.1:0,2021.GSCAM.1169450.0306.1:0,2021.GSCAM.1219129.0311.1:0,2021.GSCAM.1229551.0312.1:0,2021.GSCAM.1298914.0319.1:0,2021.GSCAM.1298949.0319.1:0,2021.GSCAM.1298975.0319.1:0,2021.GSCAM.1359131.0325.1:0,2021.GSCAM.1359265.0325.1:0,2021.GSCAM.1359281.0325.1:0,2021.GSCAM.1359414.0325.1:0,2021.GSCAM.1359443.0325.1:0):0):1,2021.GSCAM.1359296.0325.1:1,2021.GSCAM.1359485.0325.1:2,(2021.GSCAM.1169448.0306.1:0,2021.GSCAM.1359519.0325.1:0,2021.GSCAM.1359633.0325.1:0,2021.GSCAM.1359681.0325.1:0):0):1,2021.GSSAR.1195471.0309.1:1,2021.GSSAR.1302424.0320.1:1,(2021.GSCAM.1169284.0306.1:0,2021.GSCAM.1359301.0325.1:0):1,2021.GSCAM.1229289.0312.1:1,2021.GSCAM.1299140.0319.1:1,2021.GSCAM.1359316.0325.1:1,2021.GSCAM.1299121.0319.1:4,(2021.GSCAM.1359729.0325.1:0,2021.GSCAM.1359736.0325.1:0):4,(2021.GSCAM.1359686.0325.1:3,2021.GSCAM.1359121.0325.1:0):4,2021.GSCAM.1229345.0312.1:3,2021.GSCAM.1299055.0319.1:2,2021.GSCAM.1229756.0312.1:0):2,((((2021.GSCAM.1229251.0312.1:1,2021.GSCAM.1229308.0312.1:0):1,(2021.GSCAM.1219124.0311.1:1,2021.GSCAM.1087406.0226.1:5,(2021.GSCAM.1158009.0304.1:0,2021.GSCAM.1299120.0319.1:0):0):1,(2021.GSCAM.1229254.0312.1:0,2021.GSCAM.1229584.0312.1:0):0):1,(((2021.GSCAM.1157971.0304.1:1,2021.GSCAM.1096658.0228.1:0):1,(2021.GSCAM.1298922.0319.1:1,2021.GSCAM.1298517.0319.1:1,(2021.GSCAM.1085154.0226.1:1,2021.GSCAM.1298953.0319.1:0):1,(2021.GSCAM.1096659.0228.1:1,2021.GSCAM.1096529.0228.1:1,2021.GSCAM.1096515.0228.1:3,2021.GSCAM.1096895.0228.1:2,(2021.GSCAM.1096544.0228.1:0,2021.GSCAM.1096548.0228.1:0):2,2021.GSCAM.1085049.0226.1:2,(2021.GSCAM.1096664.0228.1:0,2021.GSCAM.1096952.0228.1:0):0):1,(2021.GSCAM.1298936.0319.1:1,(2021.GSCAM.1080743.0225.1:0,2021.GSCAM.1096542.0228.1:0,2021.GSCAM.1096948.0228.1:0,2021.GSCAM.1169273.0306.1:0):0):1,2021.GSCAM.1088067.0226.1:1,2021.GSCAM.1096533.0228.1:1,2021.GSCAM.1096665.0228.1:1,2021.GSCAM.1096848.0228.1:3,2021.GSCAM.1298956.0319.1:2,(2021.GSCAM.1087388.0226.1:0,2021.GSCAM.1096522.0228.1:0,2021.GSCAM.1166443.0305.1:0,2021.GSCAM.1298964.0319.1:0,2021.GSCAM.1298977.0319.1:0,2021.GSCAM.1359132.0325.1:0,2021.GSCAM.1359136.0325.1:0,2021.GSCAM.1359262.0325.1:0):0):1,(2021.GSCAM.1096655.0228.1:1,(2021.GSCAM.1158024.0304.1:2,2021.GSCAM.1096637.0228.1:0):1,2021.GSCAM.1096667.0228.1:3,2021.GSCAM.1096532.0228.1:2,(2021.GSCAM.1096536.0228.1:0,2021.GSCAM.1096916.0228.1:0,2021.GSCAM.1158030.0304.1:0):0):1,(2021.GSCAM.1359421.0325.1:3,2021.GSCAM.1359267.0325.1:0):1,2021.GSCAM.1096638.0228.1:1,((2021.GSCAM.1096931.0228.1:4,2021.GSCAM.1096615.0228.1:4,2021.GSCAM.1158004.0304.1:0):4,(2021.GSCAM.1096933.0228.1:0,2021.GSCAM.1158012.0304.1:0):0):1,2021.GSCAM.1096608.0228.1:3,2021.GSCAM.1096647.0228.1:2,(((2021.GSCAM.1082520.0226.1:1,(2021.GSCAM.1359317.0325.1:1,(2021.GSCAM.1167495.0305.1:0,2021.GSCAM.1299068.0319.1:0):0):1,2021.GSCAM.1359094.0325.1:1,((2021.GSCAM.1096599.0228.1:10,2021.GSCAM.1166380.0305.1:0):1,2021.GSCAM.1359310.0325.1:4,2021.GSCAM.1169320.0306.1:3,2021.GSCAM.1096892.0228.1:3,2021.GSCAM.1299062.0319.1:0):2,(2021.GSCAM.1166500.0305.1:0,2021.GSCAM.1229631.0312.1:0,2021.GSCAM.1299064.0319.1:0,2021.GSCAM.1299112.0319.1:0,2021.GSCAM.1359153.0325.1:0,2021.GSCAM.1359252.0325.1:0,2021.GSCAM.1359272.0325.1:0):0):1,(2021.GSCAM.1229540.0312.1:5,(2021.GSCAM.1169411.0306.1:0,2021.GSCAM.1219068.0311.1:0,2021.GSSAR.1380005.0327.1:0):0):1,2021.GSCAM.1359678.0325.1:1,2021.GSCAM.1359107.0325.1:1,2021.GSCAM.1080663.0225.1:4,2021.GSCAM.1229754.0312.1:4,2021.GSCAM.1166426.0305.1:3,(((2021.GSCAM.1169345.0306.1:1,2021.GSCAM.1169380.0306.1:1,2021.GSCAM.1169362.0306.1:4,2021.GSCAM.1359726.0325.1:4,(2021.GSCAM.1229303.0312.1:0,2021.GSCAM.1359721.0325.1:0):0):1,((2021.GSCAM.1229359.0312.1:0,2021.GSCAM.1229546.0312.1:0):1,(2021.GSCAM.1219065.0311.1:1,2021.GSCAM.1229274.0312.1:0):1,2021.GSCAM.1229282.0312.1:0):1,2021.GSCAM.1359465.0325.1:6,(2021.GSCAM.1359563.0325.1:3,2021.GSCAM.1299090.0319.1:0):4,2021.GSCAM.1299085.0319.1:3,2021.GSCAM.1229661.0312.1:3,2021.GSCAM.1169392.0306.1:3,2021.GSCAM.1229259.0312.1:2,(2021.GSCAM.1229354.0312.1:1,2021.GSCAM.1229327.0312.1:0):2,2021.GSCAM.1229834.0312.1:2,2021.GSCAM.1229765.0312.1:2,(2021.GSCAM.1219066.0311.1:0,2021.GSCAM.1229780.0312.1:0):0):1,2021.GSCAM.1169401.0306.1:6,2021.GSCAM.882923.0127.1:6,2021.GSCAM.1169408.0306.1:5,2021.GSCAM.1229644.0312.1:4,2021.GSCAM.1299162.0319.1:4,(2021.GSCAM.1359231.0325.1:6,2021.GSCAM.1169374.0306.1:0):3,2021.GSCAM.1229673.0312.1:2,2021.GSCAM.1169421.0306.1:2,2021.GSCAM.1359402.0325.1:2,2021.GSCAM.1229815.0312.1:2,2021.GSCAM.1169409.0306.1:0):2,2021.GSCAM.1169405.0306.1:2,(2021.GSCAM.1169281.0306.1:6,2021.GSCAM.1229906.0312.1:0):2,(2021.GSCAM.1166509.0305.1:4,2021.GSCAM.1229653.0312.1:0):2,2021.GSCAM.1229320.0312.1:2,(2021.GSCAM.1229585.0312.1:0,2021.GSCAM.1299091.0319.1:0):0):1,(2021.GSCAM.1359390.0325.1:1,2021.GSCAM.1359304.0325.1:1,(2021.GSCAM.1229766.0312.1:4,2021.GSCAM.1229814.0312.1:0):1,(2021.GSCAM.1299072.0319.1:0,2021.GSCAM.1359342.0325.1:0):0):1,((2021.GSCAM.1229267.0312.1:1,2021.GSCAM.1229224.0312.1:3,((2021.GSCAM.1169086.0306.1:1,(2021.GSCAM.1169084.0306.1:0,2021.GSCAM.1229911.0312.1:0,2021.GSCAM.1359569.0325.1:0):0):1,2021.GSCAM.1169062.0306.1:0):2,(2021.GSCAM.1229299.0312.1:0,2021.GSCAM.1298919.0319.1:0,2021.GSCAM.1359534.0325.1:0):0):1,(((2021.GSCAM.1169416.0306.1:6,2021.GSCAM.1088071.0226.1:0):2,(2021.GSCAM.1166350.0305.1:0,2021.GSCAM.1169296.0306.1:0):0):1,2021.GSCAM.1169104.0306.1:5,2021.GSCAM.1166361.0305.1:0):1,(2021.GSCAM.1298903.0319.1:0,2021.GSCAM.1298905.0319.1:0,2021.GSCAM.1298969.0319.1:0,2021.GSCAM.1299095.0319.1:0,2021.GSCAM.1299181.0319.1:0,2021.GSCAM.1359558.0325.1:0):1,(2021.GSCAM.1299154.0319.1:1,(2021.GSCAM.1299156.0319.1:0,2021.GSCAM.1299161.0319.1:0):0):1,2021.GSCAM.1229615.0312.1:1,2021.GSCAM.1359386.0325.1:1,2021.GSCAM.1298973.0319.1:1,2021.GSCAM.1229867.0312.1:3,2021.GSCAM.1166415.0305.1:2,2021.GSCAM.1299177.0319.1:2,2021.GSCAM.1298992.0319.1:2,2021.GSCAM.1299118.0319.1:2,(2021.GSCAM.1080668.0225.1:0,2021.GSCAM.1167534.0305.1:0,2021.GSCAM.1298913.0319.1:0,2021.GSCAM.1298942.0319.1:0,2021.GSCAM.1299144.0319.1:0,2021.GSCAM.1299148.0319.1:0,2021.GSCAM.1299169.0319.1:0,2021.GSCAM.1359312.0325.1:0):0):1,((2021.GSCAM.1359471.0325.1:2,2021.GSCAM.1169447.0306.1:0):1,2021.GSCAM.1299122.0319.1:1,2021.GSCAM.1359399.0325.1:1,2021.GSCAM.1299087.0319.1:2,(2021.GSCAM.1298940.0319.1:3,2021.GSCAM.1359263.0325.1:0):2,(2021.GSCAM.1299117.0319.1:0,2021.GSCAM.1359125.0325.1:0,2021.GSCAM.1359169.0325.1:0,2021.GSCAM.1359394.0325.1:0,2021.GSCAM.1359419.0325.1:0,2021.GSCAM.1359531.0325.1:0):0):1,(2021.GSCAM.1359256.0325.1:2,(2021.GSCAM.1166356.0305.1:0,2021.GSCAM.1299113.0319.1:0,2021.GSCAM.1299116.0319.1:0):0):1,((2021.GSCAM.1298948.0319.1:1,2021.GSCAM.1299165.0319.1:0):1,2021.GSCAM.1359283.0325.1:0):1,2021.GSCAM.1359556.0325.1:1,(2021.GSCAM.1359311.0325.1:1,2021.GSCAM.1359328.0325.1:0):1,2021.GSCAM.1359595.0325.1:1,2021.GSCAM.1299123.0319.1:1,2021.GSCAM.1359099.0325.1:1,2021.GSCAM.1167515.0305.1:1,2021.GSCAM.1167510.0305.1:1,2021.GSCAM.1359150.0325.1:1,2021.GSCAM.1359594.0325.1:1,2021.GSCAM.1359589.0325.1:1,2021.GSCAM.1229761.0312.1:5,2021.GSCAM.1158001.0304.1:5,2021.GSCAM.1359284.0325.1:3,2021.GSCAM.1299132.0319.1:3,(2021.GSCAM.1299187.0319.1:2,2021.GSCAM.1167517.0305.1:0):3,2021.GSCAM.1359362.0325.1:2,2021.GSCAM.1359706.0325.1:2,2021.GSCAM.1359146.0325.1:2,2021.GSCAM.1359154.0325.1:2,(2021.GSCAM.1167519.0305.1:0,2021.GSCAM.1299094.0319.1:0,2021.GSCAM.1359199.0325.1:0,2021.GSCAM.1359236.0325.1:0,2021.GSCAM.1359305.0325.1:0,2021.GSCAM.1359452.0325.1:0,2021.GSCAM.1359533.0325.1:0,2021.GSCAM.1359650.0325.1:0):0):2,2021.GSCAM.1359396.0325.1:2,2021.GSCAM.1096603.0228.1:2,2021.GSCAM.1299172.0319.1:2,(2021.GSCAM.1096630.0228.1:0,2021.GSCAM.1096644.0228.1:0,2021.GSCAM.1096946.0228.1:0,2021.GSCAM.1299105.0319.1:0):0):1,2021.GSCAM.1096516.0228.1:2,2021.GSCAM.1229249.0312.1:2,2021.GSCAM.1158006.0304.1:2,2021.GSCAM.1229324.0312.1:0):1,2021.GSCAM.1229802.0312.1:1,2021.GSCAM.1085187.0226.1:6,(2021.GSCAM.1096910.0228.1:2,2021.GSCAM.1096960.0228.1:0):4,2021.GSCAM.1229247.0312.1:4,2021.GSCAM.1087405.0226.1:3,(2021.GSCAM.1229203.0312.1:0,2021.GSCAM.1229344.0312.1:0):0):1,2021.GSCAM.1219083.0311.1:5,2021.GSCAM.1169373.0306.1:0):2,2021.GSCAM.1299119.0319.1:2,(2021.GSCAM.1169290.0306.1:0,2021.GSCAM.1219086.0311.1:0):0):1,(2021.GSCAM.1085226.0226.1:0,2021.GSCAM.1085228.0226.1:0):1,2021.GSCAM.1298582.0319.1:1,2021.GSCAM.1169115.0306.1:1,2021.GSCAM.1229651.0312.1:1,2021.GSCAM.1157928.0304.1:6,2021.GSCAM.1298535.0319.1:5,(2021.GSCAM.1157895.0304.1:2,2021.GSCAM.1096366.0228.1:0):5,2021.GSTAA.1222817.0312.1:5,(2021.GSCAM.1166409.0305.1:0,2021.GSCAM.1229342.0312.1:0):0):2,(2021.GSCAM.1299173.0319.1:2,(((2021.GSCAM.1359718.0325.1:1,2021.GSCAM.1166222.0305.1:1,(2021.GSCAM.1298515.0319.1:1,2021.GSCAM.1298938.0319.1:0):1,2021.GSCAM.1298983.0319.1:1,2021.GSCAM.1166221.0305.1:1,2021.GSCAM.1166227.0305.1:1,2021.GSCAM.1298529.0319.1:2,(2021.GSCAM.1166284.0305.1:0,2021.GSCAM.1166299.0305.1:0,2021.GSCAM.1169068.0306.1:0,2021.GSCAM.1169125.0306.1:0,2021.GSCAM.1169307.0306.1:0,2021.GSCAM.1229722.0312.1:0):0):1,(2021.GSCAM.1229916.0312.1:1,2021.GSCAM.1359606.0325.1:0):1,2021.GSCAM.1219042.0311.1:0):1,(2021.GSCAM.1166225.0305.1:0,2021.GSCAM.1166305.0305.1:0,2021.GSCAM.1166342.0305.1:0,2021.GSCAM.1166368.0305.1:0,2021.GSCAM.1169190.0306.1:0,2021.GSCAM.1229659.0312.1:0,2021.GSCAM.1229717.0312.1:0):1,2021.GSCAM.1229696.0312.1:1,2021.GSCAM.1166346.0305.1:1,2021.GSCAM.1169155.0306.1:1,(2021.GSCAM.1167373.0305.1:0,2021.GSCAM.1229777.0312.1:0,2021.GSCAM.1229837.0312.1:0,2021.GSCAM.1229929.0312.1:0,2021.GSCAM.1298568.0319.1:0):0):2,(((2021.GSCAM.1298504.0319.1:1,(2021.GSCAM.1229735.0312.1:0,2021.GSCAM.1298979.0319.1:0):0):1,2021.GSCAM.1166434.0305.1:1,2021.GSCAM.1229538.0312.1:0):1,(2021.GSCAM.1080631.0225.1:0,2021.GSCAM.1167397.0305.1:0):3,2021.GSCAM.1229563.0312.1:0):2,(2021.GSSAR.1380000.0327.1:1,2021.GSSAR.1195469.0309.1:1,2021.GSSAR.1302418.0320.1:1,2021.GSSAR.1302404.0320.1:1,(2021.GSSAR.1302420.0320.1:1,2021.GSSAR.1302415.0320.1:0):2,(2021.GSSAR.1195427.0309.1:0,2021.GSSAR.1195435.0309.1:0,2021.GSSAR.1195438.0309.1:0,2021.GSSAR.1302417.0320.1:0,2021.GSSAR.1302419.0320.1:0,2021.GSSAR.1302422.0320.1:0):0):1,(2021.GSSAR.1392923.0329.1:0,2021.GSSAR.1392930.0329.1:0,2021.GSSAR.1392931.0329.1:0,2021.GSSAR.1392934.0329.1:0,2021.GSSAR.1392939.0329.1:0,2021.GSSAR.1392942.0329.1:0):1,2021.GSPIE.1055796.0223.1:8,2021.GSTAA.1222852.0312.1:6,2021.GSTAA.1444755.0401.1:6,2021.GSVEN.977160.0211.1:5,2021.GSLAZ.902757.0130.1:5,2021.GSLAZ.1259198.0316.1:5,2021.GSSAR.1442644.0401.1:4,2021.GSLAZ.1259206.0316.1:3,(2021.GSLAZ.1492580.0406.1:2,2021.TE.172028.1.3:11,(2021.GSCAM.1229674.0312.1:0,2021.GSCAM.1229681.0312.1:0):0):3,(2021.GSCAM.1229545.0312.1:0,2021.GSCAM.1229789.0312.1:0):0):2,2021.GSCAM.1229241.0312.1:2,2021.GSLAZ.1229137.0312.1:2,(((2021.GSTAA.1185777.0309.1:1,2021.GSTAA.1185819.0309.1:1,2021.GSCAM.1086146.0226.1:13,2021.GSTAA.1185785.0309.1:0):1,2021.GSTAA.1185834.0309.1:4,(2021.GSTAA.1222903.0312.1:4,2021.GSTAA.1222891.0312.1:3,2021.GSTAA.1222920.0312.1:0):2,(2021.GSTAA.1185818.0309.1:0,2021.GSTAA.1185826.0309.1:0,2021.GSTAA.1185845.0309.1:0):0):1,((2021.GSTAA.1185787.0309.1:2,(2021.GSTAA.1185825.0309.1:0,2021.GSTAA.1185833.0309.1:0):0):1,2021.GSTAA.1185817.0309.1:0):1,2021.GSTAA.1185827.0309.1:1,2021.GSTAA.1185806.0309.1:4,2021.GSTAA.1185823.0309.1:0):2,((((2021.GSTAA.1489797.0406.1:4,2021.GSTAA.1489751.0406.1:0):1,2021.GSTAA.1222882.0312.1:1,2021.GSTAA.1489802.0406.1:1,2021.GSTAA.1489780.0406.1:3,2021.GSTAA.1489778.0406.1:3,2021.GSTAA.1222833.0312.1:3,2021.GSTAA.1222822.0312.1:2,(2021.GSTAA.1489744.0406.1:0,2021.GSTAA.1489754.0406.1:0,2021.GSTAA.1489794.0406.1:0):2,(2021.GSTAA.1222827.0312.1:0,2021.GSTAA.1222843.0312.1:0,2021.GSTAA.1222848.0312.1:0,2021.GSTAA.1489753.0406.1:0,2021.GSTAA.1489793.0406.1:0,2021.GSTAA.1489811.0406.1:0,2021.GSTAA.1489817.0406.1:0,2021.GSTAA.1489820.0406.1:0,2021.GSTAA.1489834.0406.1:0):0):1,2021.GSTAA.1185805.0309.1:1,2021.GSTAA.1222894.0312.1:1,2021.GSTAA.1185791.0309.1:3,2021.GSTAA.1185829.0309.1:0):2,(2021.TE.176659.1.63:2,2021.GSCAM.1298898.0319.1:1,2021.GSCAM.1359608.0325.1:1,(2021.GSCAM.1298754.0319.1:0,2021.GSCAM.1298818.0319.1:0):0):2,(2021.TE.159054.1.55:1,2021.TE.176659.1.37:0):2,((2021.GSTAA.1444737.0401.1:1,2021.GSTAA.1444743.0401.1:1,2021.GSTAA.1444756.0401.1:1,2021.GSTAA.1444745.0401.1:1,2021.GSTAA.1444762.0401.1:4,2021.GSTAA.1461264.0402.1:2,2021.GSTAA.1444765.0401.1:2,(2021.GSTAA.1444740.0401.1:0,2021.GSTAA.1444774.0401.1:0,2021.GSTAA.1444775.0401.1:0,2021.GSTAA.1444776.0401.1:0):0):1,(2021.TE.130315.1.71:0,2021.TE.156116.1.26:0,2021.TE.156116.1.58:0,2021.TE.164627.1.75:0):1,2021.GSTAA.1444747.0401.1:1,2021.TE.103973.1.9:1,2021.TE.89065.1.33:1,2021.GSSAR.1324025.0324.1:1,2021.GSTAA.1063406.0224.1:1,2021.TE.104032.1.8:1,2021.TE.148046.1.46:1,(2021.GSCAM.1229751.0312.1:4,((2021.GSCAM.1229664.0312.1:1,(2021.GSCAM.1169172.0306.1:0,2021.GSCAM.1169182.0306.1:0,2021.GSCAM.1169268.0306.1:0):0):2,(2021.GSCAM.1169204.0306.1:0,2021.GSCAM.1229637.0312.1:0):1,(2021.GSCAM.1169219.0306.1:0,2021.GSCAM.1169220.0306.1:0,2021.GSCAM.1169231.0306.1:0,2021.GSCAM.1169244.0306.1:0,2021.GSCAM.1169262.0306.1:0):0):2,2021.GSCAM.1229755.0312.1:2,2021.GSTAA.1444764.0401.1:0):2,(2021.TE.104032.1.29:0,2021.TE.70929.1.41:0,2021.TE.70929.1.47:0):2,2021.GSTAA.1110348.0301.1:2,2021.TE.171858.1.18:2,(2021.TE.148046.1.77:0,2021.TE.148046.1.78:0):2,(2021.GSFVG.1109586.0301.1:0,2021.GSTAA.1015541.0217.1:0,2021.GSTAA.1110370.0301.1:0,2021.GSTAA.1406308.0331.1:0,2021.TE.156116.1.36:0,2021.TE.159054.1.3:0,2021.TE.171858.1.22:0,2021.TE.171858.1.60:0,2021.TE.68163.1.19:0,2021.TE.68163.1.75:0,2021.TE.70929.1.23:0,2021.TE.70929.1.28:0,2021.TE.70929.1.35:0,2021.TE.70929.1.45:0,2021.TE.70929.1.48:0,2021.TE.70929.1.49:0,2021.TE.70929.1.50:0,2021.TE.89065.1.36:0):0):1,2021.GSCAM.1298899.0319.1:5,2021.TE.103973.1.22:0):2,(2021.GSCAM.1096825.0228.1:2,2021.GSCAM.1096879.0228.1:1,(2021.GSCAM.1118934.0302.1:1,2021.GSCAM.1095380.0227.1:2,(2021.GSCAM.1229550.0312.1:0,2021.GSCAM.1229670.0312.1:0,2021.GSCAM.1229684.0312.1:0):0):1,(((2021.GSSIC.1357644.0325.1:0,2021.GSSIC.1366752.0326.1:0):5,2021.GSFVG.1109587.0301.1:2,(2021.TE.149306.1.76:0,2021.TE.164630.1.13:0,2021.TE.164630.1.5:0):2,2021.GSFVG.1109588.0301.1:2,2021.GSCAM.1229690.0312.1:0):1,2021.GSCAM.1229883.0312.1:0):1,((2021.GSCAM.1096738.0228.1:0,2021.GSCAM.1096798.0228.1:0,2021.GSCAM.1096823.0228.1:0,2021.GSCAM.1169167.0306.1:0):1,2021.GSCAM.1096413.0228.1:1,(2021.GSCAM.1166511.0305.1:0,2021.GSCAM.1298752.0319.1:0,2021.GSCAM.1298844.0319.1:0):0):1,(2021.GSCAM.1157948.0304.1:1,(2021.GSCAM.1157965.0304.1:0,2021.GSCAM.1166493.0305.1:0,2021.GSCAM.1298589.0319.1:0,2021.GSCAM.1359670.0325.1:0,2021.GSCAM.1359672.0325.1:0,2021.GSCAM.1359700.0325.1:0,2021.GSCAM.1359740.0325.1:0):0):1,2021.GSCAM.1359101.0325.1:1,2021.GSCAM.1169187.0306.1:1,(2021.GSCAM.1169210.0306.1:0,2021.GSCAM.1169217.0306.1:0):1,(2021.GSCAM.1085033.0226.1:0,2021.GSCAM.1096406.0228.1:0,2021.GSCAM.1096500.0228.1:0,2021.GSCAM.1166289.0305.1:0,2021.GSCAM.1166479.0305.1:0,2021.GSCAM.1166480.0305.1:0,2021.GSCAM.1167354.0305.1:0,2021.GSCAM.1167363.0305.1:0,2021.GSCAM.1169160.0306.1:0,2021.GSCAM.1169213.0306.1:0,2021.GSCAM.1169248.0306.1:0,2021.GSCAM.1229565.0312.1:0,2021.GSCAM.1229742.0312.1:0,2021.GSCAM.1229822.0312.1:0,2021.GSCAM.1229898.0312.1:0,2021.GSCAM.1298611.0319.1:0,2021.GSCAM.1298641.0319.1:0,2021.GSCAM.1298753.0319.1:0,2021.GSCAM.1298770.0319.1:0,2021.GSCAM.1298771.0319.1:0,2021.GSCAM.1298802.0319.1:0,2021.GSCAM.1298812.0319.1:0,2021.GSCAM.1359631.0325.1:0):0):2,(2021.GSSIC.1366889.0326.1:1,(2021.GSSIC.1357607.0325.1:1,2021.GSSIC.1366497.0326.1:1,2021.GSSIC.1357602.0325.1:1,2021.GSSIC.1020314.0218.1:0):1,(2021.GSSIC.1357645.0325.1:1,2021.GSSIC.1366274.0326.1:0):1,(2021.GSSIC.1366506.0326.1:0,2021.GSSIC.1366612.0326.1:0):1,2021.GSSIC.1366659.0326.1:1,(2021.GSSIC.1120120.0302.1:0,2021.GSSIC.1154890.0304.1:0,2021.GSSIC.1357596.0325.1:0,2021.GSSIC.1357598.0325.1:0,2021.GSSIC.1357606.0325.1:0,2021.GSSIC.1366272.0326.1:0,2021.GSSIC.1366658.0326.1:0,2021.GSSIC.1366753.0326.1:0):0):2,((2021.GSTAA.1444773.0401.1:2,2021.TE.130315.1.75:1,2021.TE.89065.1.74:0):2,2021.TE.133061.1.25:0):2,(2021.TE.103973.1.32:1,(2021.TE.149306.1.3:0,2021.TE.149306.1.7:0,2021.TE.70799.1.1:0,2021.TE.70799.1.19:0,2021.TE.70799.1.4:0):0):2,(((2021.GSSAR.1442650.0401.1:1,2021.GSSAR.1372544.0326.1:0):1,(2021.GSSAR.1104652.0301.1:6,2021.GSSAR.1195450.0309.1:0):1,2021.GSSAR.1442680.0401.1:1,(2021.GSSAR.1302402.0320.1:2,2021.GSSAR.1195468.0309.1:0):2,2021.GSSAR.1442654.0401.1:2,2021.GSSAR.1311861.0322.1:2,(2021.GSSAR.1034916.0219.1:0,2021.GSSAR.1180143.0308.1:0,2021.GSSAR.1180144.0308.1:0,2021.GSSAR.1195436.0309.1:0,2021.GSSAR.1195437.0309.1:0,2021.GSSAR.1311860.0322.1:0,2021.GSSAR.1311862.0322.1:0,2021.GSSAR.1372542.0326.1:0,2021.GSSAR.1442671.0401.1:0,2021.GSSAR.1442676.0401.1:0,2021.GSSAR.1442678.0401.1:0):0):1,2021.GSSAR.1380043.0327.1:0):2,2021.GSTAA.1494706.0407.1:2,(2021.TE.103976.1.31:0,2021.TE.103976.1.32:0,2021.TE.115976.1.44:0,2021.TE.115976.1.46:0,2021.TE.115976.1.49:0,2021.TE.164630.1.57:0):2,2021.TE.68163.1.60:2,(2021.TE.18602.1.35:0,2021.TE.18602.1.36:0):2,(((2021.GSCAM.1359596.0325.1:1,2021.GSCAM.1298822.0319.1:0):1,(2021.GSCAM.1229797.0312.1:2,2021.GSCAM.1229537.0312.1:2,(2021.GSCAM.1229182.0312.1:0,2021.GSCAM.1359628.0325.1:0):0):3,2021.GSCAM.1359648.0325.1:2,(2021.GSCAM.1096756.0228.1:0,2021.GSCAM.1166312.0305.1:0,2021.GSCAM.1229208.0312.1:0,2021.GSCAM.1298787.0319.1:0,2021.GSCAM.1298832.0319.1:0,2021.GSCAM.1298837.0319.1:0,2021.GSCAM.1298866.0319.1:0,2021.GSCAM.1298868.0319.1:0,2021.GSCAM.1298869.0319.1:0,2021.GSCAM.1359634.0325.1:0,2021.GSCAM.1359664.0325.1:0,2021.GSCAM.1359671.0325.1:0):0):1,2021.GSCAM.1096710.0228.1:3,2021.GSCAM.1096497.0228.1:0):2,2021.TE.149306.1.69:2,2021.TE.68163.1.41:2,(2021.TE.149306.1.25:2,2021.GSTAA.1444742.0401.1:1,2021.GSTAA.1461253.0402.1:5,2021.GSTAA.1489827.0406.1:0):2,(2021.TE.70799.1.28:0,2021.TE.70799.1.29:0,2021.TE.70799.1.33:0,2021.TE.70799.1.40:0,2021.TE.70799.1.41:0):2,2021.GSTAA.1489782.0406.1:2,(2021.TE.164627.1.44:1,2021.TE.164627.1.25:0):2,2021.TE.171858.1.73:2,2021.GSCAM.1096794.0228.1:2,2021.GSTAA.1222787.0312.1:2,2021.TE.104032.1.10:2,2021.GSTAA.1222846.0312.1:2,2021.GSTAA.1185844.0309.1:2,(2021.TE.179786.1.42:0,2021.TE.179786.1.43:0):2,2021.GSTAA.1489785.0406.1:2,2021.TE.164627.1.38:2,((((2021.TE.176659.1.66:1,((2021.TE.103973.1.37:1,2021.TE.156116.1.17:2,2021.TE.104032.1.11:0):1,2021.TE.133061.1.19:1,2021.TE.164627.1.63:1,2021.TE.171858.1.67:1,2021.TE.148046.1.54:1,(2021.TE.104032.1.50:0,2021.TE.156116.1.51:0,2021.TE.89065.1.12:0,2021.TE.89065.1.14:0):0):1,(2021.TE.156116.1.35:1,2021.TE.159054.1.81:5,(2021.TE.133061.1.37:0,2021.TE.156116.1.57:0,2021.TE.156116.1.63:0,2021.TE.156116.1.64:0,2021.TE.156116.1.68:0):0):1,(2021.TE.130315.1.80:1,(2021.GSVEN.1260944.0316.1:0,2021.GSVEN.1260945.0316.1:0,2021.TE.133061.1.41:0):0):1,2021.TE.89065.1.63:1,(2021.TE.156116.1.54:2,(2021.TE.103973.1.14:0,2021.TE.156116.1.5:0,2021.TE.159054.1.8:0):0):1,2021.GSCAM.1169149.0306.1:1,2021.TE.104622.1.11:1,2021.TE.89065.1.55:1,2021.TE.133061.1.10:1,2021.TE.159054.1.79:1,2021.TE.159054.1.43:1,(2021.TE.68163.1.18:0,2021.TE.68163.1.55:0,2021.TE.68163.1.56:0,2021.TE.70929.1.10:0,2021.TE.70929.1.11:0,2021.TE.70929.1.38:0,2021.TE.70929.1.39:0):1,2021.TE.133061.1.9:1,2021.TE.149306.1.4:1,2021.TE.68163.1.81:1,2021.TE.133061.1.38:1,2021.TE.89065.1.20:1,2021.TE.176659.1.82:1,2021.TE.104032.1.37:1,2021.TE.104032.1.31:4,2021.TE.171858.1.74:3,(2021.TE.70929.1.5:0,2021.TE.89065.1.7:0):2,2021.TE.104032.1.42:2,2021.TE.148046.1.69:2,(2021.GSSAR.1372543.0326.1:0,2021.TE.103973.1.16:0,2021.TE.104032.1.32:0,2021.TE.104032.1.38:0,2021.TE.104032.1.40:0,2021.TE.104032.1.43:0,2021.TE.104032.1.48:0,2021.TE.104032.1.54:0,2021.TE.130315.1.118:0,2021.TE.130315.1.6:0,2021.TE.130315.1.79:0,2021.TE.130315.1.8:0,2021.TE.130315.1.81:0,2021.TE.130315.1.97:0,2021.TE.133061.1.11:0,2021.TE.133061.1.3:0,2021.TE.133061.1.43:0,2021.TE.148046.1.31:0,2021.TE.148046.1.66:0,2021.TE.164627.1.23:0,2021.TE.171858.1.70:0,2021.TE.176659.1.39:0,2021.TE.63970.1.22:0,2021.TE.63970.1.56:0,2021.TE.63970.1.85:0,2021.TE.68163.1.59:0,2021.TE.68163.1.74:0,2021.TE.68163.1.84:0,2021.TE.70929.1.21:0,2021.TE.70929.1.3:0,2021.TE.70929.1.30:0,2021.TE.70929.1.36:0,2021.TE.70929.1.4:0,2021.TE.70929.1.40:0,2021.TE.89065.1.16:0,2021.TE.89065.1.17:0,2021.TE.89065.1.18:0,2021.TE.89065.1.21:0,2021.TE.89065.1.22:0,2021.TE.89065.1.31:0,2021.TE.89065.1.62:0,2021.TE.89065.1.70:0,2021.TE.89065.1.73:0,2021.TE.89759.1.45:0):0):1,((2021.TE.159054.1.70:2,(2021.TE.156116.1.39:0,2021.TE.159054.1.75:0,2021.TE.164627.1.85:0,2021.TE.164627.1.86:0,2021.TE.164627.1.87:0):0):1,(2021.TE.89065.1.34:0,2021.TE.89065.1.64:0):1,2021.TE.164627.1.89:1,2021.GSLAZ.1464624.0402.1:1,(2021.TE.176659.1.45:0,2021.TE.176659.1.46:0):1,(2021.TE.159054.1.59:0,2021.TE.159054.1.72:0,2021.TE.159054.1.87:0,2021.TE.164627.1.56:0):1,2021.TE.104032.1.3:1,2021.TE.176659.1.89:1,2021.TE.130315.1.114:1,2021.TE.159054.1.11:2,(2021.TE.104032.1.25:0,2021.TE.104032.1.26:0,2021.TE.130315.1.126:0,2021.TE.133061.1.12:0,2021.TE.133061.1.4:0,2021.TE.148046.1.22:0,2021.TE.148046.1.41:0,2021.TE.148046.1.42:0,2021.TE.156116.1.30:0,2021.TE.159054.1.80:0,2021.TE.164627.1.20:0,2021.TE.171858.1.57:0,2021.TE.176659.1.48:0,2021.TE.176659.1.53:0,2021.TE.63970.1.15:0,2021.TE.63970.1.45:0,2021.TE.63970.1.46:0,2021.TE.63970.1.47:0,2021.TE.63970.1.75:0,2021.TE.63970.1.89:0,2021.TE.68163.1.10:0,2021.TE.68163.1.14:0,2021.TE.68163.1.30:0,2021.TE.68163.1.32:0,2021.TE.68163.1.44:0,2021.TE.70929.1.2:0,2021.TE.89065.1.26:0,2021.TE.89065.1.9:0):0):1,((2021.TE.164627.1.57:1,2021.TE.164627.1.29:1,2021.TE.156116.1.28:1,2021.TE.159054.1.92:1,2021.TE.148046.1.79:2,(2021.TE.148046.1.47:0,2021.TE.148046.1.49:0,2021.TE.148046.1.51:0,2021.TE.156116.1.25:0,2021.TE.156116.1.66:0,2021.TE.156116.1.67:0,2021.TE.159054.1.23:0,2021.TE.159054.1.33:0,2021.TE.159054.1.71:0,2021.TE.159054.1.91:0,2021.TE.171858.1.53:0,2021.TE.171858.1.54:0,2021.TE.171858.1.55:0,2021.TE.171858.1.71:0,2021.TE.171858.1.75:0,2021.TE.176659.1.29:0,2021.TE.176659.1.90:0):0):1,2021.TE.130315.1.83:1,(2021.TE.68163.1.82:0,2021.TE.70929.1.55:0):1,2021.TE.104032.1.28:1,2021.TE.29921.1.15:2,(2021.TE.103973.1.17:0,2021.TE.104032.1.59:0,2021.TE.130315.1.117:0,2021.TE.68163.1.40:0,2021.TE.70929.1.20:0,2021.TE.89065.1.40:0):0):1,(2021.TE.159054.1.63:1,2021.TE.176659.1.58:1,2021.TE.130315.1.92:1,2021.TE.133061.1.29:1,(2021.TE.133061.1.22:0,2021.TE.148046.1.3:0,2021.TE.148046.1.7:0,2021.TE.148046.1.8:0,2021.TE.156116.1.31:0,2021.TE.159054.1.82:0,2021.TE.164627.1.55:0):0):1,(((2021.TE.148046.1.53:0,2021.TE.148046.1.81:0):1,2021.TE.148046.1.23:1,(2021.TE.104032.1.2:0,2021.TE.63970.1.43:0,2021.TE.63970.1.79:0,2021.TE.68163.1.31:0,2021.TE.68163.1.33:0,2021.TE.68163.1.37:0,2021.TE.68163.1.38:0,2021.TE.70929.1.13:0,2021.TE.70929.1.22:0,2021.TE.70929.1.51:0,2021.TE.89065.1.32:0,2021.TE.89065.1.35:0,2021.TE.89065.1.45:0):0):1,(2021.TE.63970.1.18:0,2021.TE.63970.1.19:0):1,2021.TE.133061.1.24:1,2021.TE.63970.1.2:1,(2021.TE.18602.1.18:0,2021.TE.18602.1.38:0,2021.TE.29921.1.38:0,2021.TE.29921.1.43:0,2021.TE.29921.1.72:0,2021.TE.63970.1.10:0,2021.TE.63970.1.11:0,2021.TE.63970.1.74:0,2021.TE.63970.1.8:0,2021.TE.63970.1.82:0):0):1,((2021.TE.149306.1.71:1,2021.TE.164630.1.32:2,(2021.TE.115976.1.51:0,2021.TE.130930.1.42:0,2021.TE.149306.1.72:0):0):1,2021.TE.130930.1.38:1,2021.TE.172028.1.21:1,(2021.GSTAA.1444738.0401.1:2,(2021.GSTAA.1489812.0406.1:0,2021.GSTAA.1489819.0406.1:0):0):2,(2021.GSLAZ.1091788.0227.1:0,2021.TE.113415.1.2:0,2021.TE.115976.1.54:0,2021.TE.130930.1.18:0,2021.TE.130930.1.40:0,2021.TE.130930.1.41:0,2021.TE.149306.1.73:0,2021.TE.172028.1.24:0):0):1,((2021.TE.68163.1.78:1,(2021.TE.68163.1.35:0,2021.TE.68163.1.77:0,2021.TE.70929.1.43:0):0):1,2021.TE.171858.1.65:1,2021.TE.72053.1.4:1,2021.TE.130315.1.7:2,(2021.TE.68163.1.5:0,2021.TE.70929.1.16:0):0):1,((2021.TE.133061.1.31:0,2021.TE.68163.1.64:0,2021.TE.70929.1.19:0):1,(2021.TE.18602.1.31:0,2021.TE.29921.1.14:0,2021.TE.29921.1.46:0):1,(2021.TE.18602.1.3:0,2021.TE.18602.1.4:0,2021.TE.29921.1.17:0,2021.TE.29921.1.9:0,2021.TE.63970.1.61:0):1,(2021.TE.14917.1.28:0,2021.TE.18602.1.23:0,2021.TE.18602.1.28:0,2021.TE.18602.1.30:0,2021.TE.18602.1.33:0,2021.TE.18602.1.9:0,2021.TE.29921.1.16:0,2021.TE.29921.1.18:0,2021.TE.29921.1.8:0):0):1,(2021.TE.159054.1.32:1,2021.TE.156116.1.29:1,(2021.GSCAM.1085120.0226.1:0,2021.GSCAM.1088027.0226.1:0,2021.TE.133061.1.13:0,2021.TE.148046.1.61:0,2021.TE.156116.1.38:0,2021.TE.164627.1.21:0):0):1,(2021.TE.156116.1.62:1,2021.TE.176659.1.38:1,2021.TE.176659.1.76:2,2021.TE.159054.1.34:2,(2021.TE.133061.1.49:0,2021.TE.148046.1.44:0,2021.TE.156116.1.65:0,2021.TE.159054.1.13:0,2021.TE.159054.1.5:0):0):1,((2021.GSCAM.1298525.0319.1:1,2021.GSCAM.1298622.0319.1:0):1,2021.GSCAM.1298637.0319.1:1,2021.GSCAM.1229753.0312.1:0):1,((2021.TE.103973.1.13:0,2021.TE.103973.1.15:0,2021.TE.156116.1.14:0,2021.TE.156116.1.41:0):1,(2021.TE.130315.1.96:0,2021.TE.148046.1.30:0):1,(2021.TE.130315.1.34:0,2021.TE.63970.1.73:0,2021.TE.68163.1.29:0,2021.TE.68163.1.51:0,2021.TE.68163.1.70:0,2021.TE.68163.1.73:0,2021.TE.68163.1.9:0):0):1,2021.TE.103973.1.40:1,(2021.TE.68163.1.8:1,(2021.TE.104032.1.47:0,2021.TE.68163.1.67:0,2021.TE.70929.1.12:0,2021.TE.89065.1.56:0):0):1,(2021.TE.29921.1.51:1,(2021.TE.18602.1.37:0,2021.TE.18602.1.5:0,2021.TE.18602.1.6:0,2021.TE.29921.1.50:0):0):1,(2021.TE.29921.1.42:1,(2021.TE.29921.1.22:0,2021.TE.29921.1.55:0):0):1,(2021.GSBAS.1200635.0310.1:0,2021.GSCAM.1169229.0306.1:0,2021.GSCAM.1298661.0319.1:0,2021.GSCAM.1298703.0319.1:0,2021.GSCAM.1298726.0319.1:0,2021.GSCAM.1359261.0325.1:0):1,2021.TE.159054.1.60:1,2021.TE.68163.1.48:1,(2021.TE.68163.1.24:0,2021.TE.68163.1.54:0):1,2021.TE.68163.1.26:1,(2021.TE.176659.1.31:0,2021.TE.176659.1.70:0):1,2021.TE.130315.1.64:1,2021.GSLAZ.1079999.0225.1:1,2021.TE.164627.1.22:1,2021.TE.70929.1.29:1,2021.TE.70929.1.54:1,2021.TE.63970.1.69:1,2021.GSCAM.1096824.0228.1:1,(2021.TE.63970.1.24:0,2021.TE.63970.1.25:0,2021.TE.63970.1.60:0):1,(2021.TE.63970.1.12:0,2021.TE.63970.1.68:0):1,(2021.TE.156116.1.52:0,2021.TE.159054.1.69:0,2021.TE.176659.1.49:0):1,2021.TE.89065.1.10:1,2021.TE.104032.1.49:1,2021.TE.176659.1.60:1,2021.TE.70929.1.24:1,2021.TE.130315.1.55:1,2021.TE.70929.1.8:1,(2021.TE.14917.1.21:0,2021.TE.14917.1.23:0):1,2021.TE.68163.1.47:1,2021.GSTAA.1489765.0406.1:1,(2021.TE.156116.1.15:0,2021.TE.164627.1.94:0,2021.TE.171858.1.58:0,2021.TE.171858.1.66:0):1,2021.TE.130315.1.42:1,2021.TE.171858.1.68:1,(2021.TE.18602.1.19:0,2021.TE.18602.1.20:0):1,2021.TE.63970.1.9:1,2021.TE.29921.1.60:1,(2021.TE.130315.1.3:0,2021.TE.164627.1.62:0,2021.TE.164627.1.64:0):1,(2021.TE.103973.1.18:0,2021.TE.103973.1.31:0):1,2021.TE.148046.1.16:1,2021.TE.104032.1.35:1,2021.TE.18602.1.8:1,2021.TE.133061.1.17:1,2021.TE.63970.1.17:1,2021.TE.29921.1.54:1,2021.GSPIE.1085012.0226.1:6,2021.TE.68163.1.45:5,2021.TE.29921.1.53:5,2021.TE.29921.1.52:5,2021.GSTAA.1494679.0407.1:4,(2021.TE.130315.1.24:0,2021.TE.176659.1.52:0):3,(2021.TE.68163.1.17:1,2021.TE.68163.1.85:0):2,((2021.GSLAZ.1259185.0316.1:3,2021.GSLAZ.983329.0212.1:0):7,2021.GSLAZ.902753.0130.1:0):2,((2021.TE.164627.1.78:1,2021.TE.159054.1.36:0):1,2021.TE.176659.1.85:1,2021.TE.164627.1.74:1,2021.TE.176659.1.19:1,2021.TE.176659.1.93:1,(2021.TE.164627.1.84:0,2021.TE.176659.1.21:0):2,(2021.TE.156116.1.10:0,2021.TE.156116.1.61:0,2021.TE.159054.1.78:0,2021.TE.159054.1.85:0,2021.TE.164627.1.13:0,2021.TE.164627.1.82:0,2021.TE.164627.1.83:0,2021.TE.164627.1.9:0,2021.TE.171858.1.28:0,2021.TE.171858.1.3:0,2021.TE.176659.1.27:0):0):2,(2021.TE.63970.1.71:1,2021.TE.68163.1.20:0):2,2021.GSLAZ.902754.0130.1:2,(2021.TE.130315.1.65:1,2021.TE.130315.1.85:0):2,2021.TE.171858.1.23:2,2021.TE.89065.1.60:2,2021.GSBAS.1372552.0326.1:2,2021.TE.89065.1.66:2,2021.TE.68163.1.28:2,2021.TE.29921.1.48:2,(2020.TE.359601.1.69:0,2020.TE.359601.1.80:0,2020.TE.359601.1.97:0):2,2021.TE.68163.1.66:2,2021.TE.68163.1.80:2,(2020.TE.359601.1.81:0,2020.TE.359601.1.82:0,2020.TE.359601.1.98:0,2020.TE.359601.1.99:0,2020.TE.367239.1.20:0,2020.TE.367239.1.21:0,2020.TE.367239.1.22:0,2021.GSCAM.1096489.0228.1:0,2021.GSCAM.1096700.0228.1:0,2021.GSCAM.1229294.0312.1:0,2021.TE.103973.1.29:0,2021.TE.103973.1.3:0,2021.TE.103973.1.30:0,2021.TE.103973.1.39:0,2021.TE.103973.1.5:0,2021.TE.103973.1.6:0,2021.TE.104032.1.13:0,2021.TE.104032.1.24:0,2021.TE.104032.1.27:0,2021.TE.104032.1.36:0,2021.TE.104032.1.4:0,2021.TE.104032.1.52:0,2021.TE.104032.1.53:0,2021.TE.104032.1.58:0,2021.TE.104032.1.64:0,2021.TE.104032.1.7:0,2021.TE.130315.1.10:0,2021.TE.130315.1.109:0,2021.TE.130315.1.131:0,2021.TE.130315.1.132:0,2021.TE.130315.1.29:0,2021.TE.130315.1.4:0,2021.TE.130315.1.43:0,2021.TE.130315.1.47:0,2021.TE.130315.1.70:0,2021.TE.133061.1.21:0,2021.TE.133061.1.26:0,2021.TE.133061.1.33:0,2021.TE.148046.1.10:0,2021.TE.148046.1.15:0,2021.TE.148046.1.21:0,2021.TE.14917.1.22:0,2021.TE.14917.1.24:0,2021.TE.14917.1.25:0,2021.TE.14917.1.26:0,2021.TE.14917.1.27:0,2021.TE.14917.1.36:0,2021.TE.14917.1.43:0,2021.TE.14917.1.44:0,2021.TE.14917.1.45:0,2021.TE.14917.1.46:0,2021.TE.14917.1.5:0,2021.TE.14917.1.6:0,2021.TE.14917.1.60:0,2021.TE.14917.1.7:0,2021.TE.14917.1.76:0,2021.TE.14917.1.77:0,2021.TE.14917.1.83:0,2021.TE.14917.1.84:0,2021.TE.156116.1.32:0,2021.TE.156116.1.40:0,2021.TE.159054.1.14:0,2021.TE.159054.1.45:0,2021.TE.164627.1.18:0,2021.TE.164627.1.53:0,2021.TE.164627.1.88:0,2021.TE.171858.1.26:0,2021.TE.171858.1.27:0,2021.TE.171858.1.33:0,2021.TE.171858.1.34:0,2021.TE.171858.1.42:0,2021.TE.171858.1.43:0,2021.TE.176659.1.67:0,2021.TE.176659.1.72:0,2021.TE.18602.1.10:0,2021.TE.18602.1.11:0,2021.TE.18602.1.13:0,2021.TE.18602.1.14:0,2021.TE.18602.1.15:0,2021.TE.18602.1.17:0,2021.TE.18602.1.2:0,2021.TE.18602.1.24:0,2021.TE.18602.1.25:0,2021.TE.18602.1.26:0,2021.TE.18602.1.27:0,2021.TE.18602.1.29:0,2021.TE.18602.1.32:0,2021.TE.18602.1.34:0,2021.TE.18602.1.39:0,2021.TE.18602.1.40:0,2021.TE.29921.1.10:0,2021.TE.29921.1.11:0,2021.TE.29921.1.12:0,2021.TE.29921.1.13:0,2021.TE.29921.1.19:0,2021.TE.29921.1.2:0,2021.TE.29921.1.20:0,2021.TE.29921.1.21:0,2021.TE.29921.1.3:0,2021.TE.29921.1.37:0,2021.TE.29921.1.4:0,2021.TE.29921.1.47:0,2021.TE.29921.1.49:0,2021.TE.29921.1.5:0,2021.TE.29921.1.56:0,2021.TE.29921.1.57:0,2021.TE.29921.1.58:0,2021.TE.29921.1.59:0,2021.TE.29921.1.6:0,2021.TE.29921.1.7:0,2021.TE.29921.1.71:0,2021.TE.63970.1.14:0,2021.TE.63970.1.20:0,2021.TE.63970.1.21:0,2021.TE.63970.1.23:0,2021.TE.63970.1.26:0,2021.TE.63970.1.27:0,2021.TE.63970.1.3:0,2021.TE.63970.1.32:0,2021.TE.63970.1.33:0,2021.TE.63970.1.34:0,2021.TE.63970.1.37:0,2021.TE.63970.1.38:0,2021.TE.63970.1.39:0,2021.TE.63970.1.4:0,2021.TE.63970.1.41:0,2021.TE.63970.1.42:0,2021.TE.63970.1.44:0,2021.TE.63970.1.48:0,2021.TE.63970.1.49:0,2021.TE.63970.1.50:0,2021.TE.63970.1.51:0,2021.TE.63970.1.52:0,2021.TE.63970.1.53:0,2021.TE.63970.1.57:0,2021.TE.63970.1.64:0,2021.TE.63970.1.7:0,2021.TE.63970.1.72:0,2021.TE.63970.1.76:0,2021.TE.63970.1.77:0,2021.TE.63970.1.78:0,2021.TE.63970.1.80:0,2021.TE.63970.1.81:0,2021.TE.63970.1.83:0,2021.TE.63970.1.84:0,2021.TE.63970.1.87:0,2021.TE.63970.1.91:0,2021.TE.68163.1.11:0,2021.TE.68163.1.12:0,2021.TE.68163.1.22:0,2021.TE.68163.1.23:0,2021.TE.68163.1.25:0,2021.TE.68163.1.27:0,2021.TE.68163.1.36:0,2021.TE.68163.1.53:0,2021.TE.68163.1.57:0,2021.TE.68163.1.65:0,2021.TE.68163.1.86:0,2021.TE.68163.1.87:0,2021.TE.70929.1.14:0,2021.TE.70929.1.15:0,2021.TE.70929.1.17:0,2021.TE.70929.1.18:0,2021.TE.70929.1.33:0,2021.TE.70929.1.34:0,2021.TE.70929.1.37:0,2021.TE.70929.1.52:0,2021.TE.70929.1.53:0,2021.TE.70929.1.7:0,2021.TE.8600.1.19:0,2021.TE.8600.1.43:0,2021.TE.8600.1.54:0,2021.TE.89065.1.19:0,2021.TE.89065.1.29:0,2021.TE.89065.1.30:0,2021.TE.89065.1.37:0,2021.TE.89065.1.38:0,2021.TE.89065.1.39:0,2021.TE.89065.1.4:0,2021.TE.89065.1.47:0,2021.TE.89065.1.48:0,2021.TE.89065.1.49:0,2021.TE.89065.1.5:0,2021.TE.89065.1.52:0,2021.TE.89065.1.6:0,2021.TE.89065.1.65:0,2021.TE.89065.1.75:0,2021.TE.89065.1.76:0,2021.TE.89065.1.8:0):0):1,(2021.TE.104032.1.63:3,(2021.TE.148046.1.12:0,2021.TE.89065.1.81:0):0):1,2021.GSLAZ.1295616.0319.1:1,2021.GSLAZ.902756.0130.1:1,((((2021.GSCAM.1169442.0306.1:4,2021.GSCAM.1299133.0319.1:3,2021.GSCAM.1169446.0306.1:0):2,(2021.GSCAM.1169128.0306.1:0,2021.GSCAM.1169276.0306.1:0,2021.GSCAM.1169295.0306.1:0):0):2,2021.GSCAM.1169121.0306.1:0):1,2021.GSCAM.1169165.0306.1:0):5,2021.TE.89065.1.54:3,((((2021.GSCAM.1169116.0306.1:0,2021.GSCAM.1298666.0319.1:0):1,2021.GSCAM.1299002.0319.1:0):1,(2021.GSCAM.1359365.0325.1:4,2021.GSCAM.1298974.0319.1:2,2021.GSCAM.1359381.0325.1:0):5,((2021.GSCAM.1298963.0319.1:2,2021.GSCAM.1167504.0305.1:4,2021.GSCAM.1167514.0305.1:0):3,2021.GSCAM.1229262.0312.1:0):4,2021.GSCAM.1219131.0311.1:0):1,2021.GSCAM.1229290.0312.1:0):3,2021.TE.89065.1.53:2,2021.TE.156116.1.2:2,2021.TE.14917.1.31:2,2021.GSLOM.1048806.0222.1:2,(2021.GSLAZ.1259407.0316.1:0,2021.TE.89065.1.69:0,2021.TE.89065.1.71:0):0):1,((2021.GSLAZ.1034280.0219.1:1,(((2021.TE.164630.1.18:0,2021.TE.164630.1.21:0,2021.TE.164630.1.6:0):1,2021.TE.130930.1.45:1,(2021.TE.115976.1.41:0,2021.TE.149306.1.36:0,2021.TE.149306.1.39:0):0):1,2021.TE.130930.1.34:1,2021.TE.130930.1.9:1,((2021.TE.164630.1.34:1,2021.TE.164630.1.31:1,(2021.TE.164630.1.23:0,2021.TE.172028.1.26:0):0):1,2021.TE.179786.1.3:1,2021.TE.179786.1.4:0):2,2021.TE.164630.1.45:2,(2021.TE.115976.1.40:0,2021.TE.115976.1.47:0,2021.TE.115976.1.50:0,2021.TE.115976.1.52:0,2021.TE.130930.1.16:0,2021.TE.130930.1.23:0,2021.TE.130930.1.7:0):0):1,2021.GSTAA.1494708.0407.1:1,(2021.TE.149306.1.8:1,2021.TE.149306.1.5:0):1,2021.TE.89065.1.28:1,(2021.TE.149306.1.29:0,2021.TE.164630.1.67:0,2021.TE.164630.1.84:0,2021.TE.179786.1.45:0):1,(2021.TE.172028.1.12:0,2021.TE.172028.1.13:0):1,2021.TE.149306.1.6:1,2021.TE.149306.1.47:1,2021.TE.149306.1.46:1,2021.TE.104032.1.66:1,2021.GSUMB.1200516.0310.1:2,(2021.TE.149306.1.22:0,2021.TE.164630.1.81:0):2,2021.TE.130930.1.57:2,(2021.TE.103976.1.20:0,2021.TE.130315.1.69:0,2021.TE.130930.1.13:0,2021.TE.130930.1.55:0,2021.TE.149306.1.59:0,2021.TE.164627.1.32:0,2021.TE.164627.1.39:0,2021.TE.70799.1.10:0,2021.TE.70799.1.15:0,2021.TE.70799.1.8:0):0):1,(((2021.GSCAM.1359715.0325.1:1,2021.GSCAM.1359089.0325.1:0):2,2021.GSCAM.1298574.0319.1:0):1,((2021.GSCAM.1359302.0325.1:1,2021.GSCAM.1359405.0325.1:0):1,(2021.GSCAM.1169206.0306.1:0,2021.GSCAM.1169238.0306.1:0,2021.GSCAM.1169239.0306.1:0,2021.GSCAM.1169243.0306.1:0):1,2021.GSCAM.1167383.0305.1:1,2021.GSCAM.1298769.0319.1:1,(2021.GSCAM.1169145.0306.1:0,2021.GSCAM.1359501.0325.1:0):0):1,(2021.GSCAM.1229840.0312.1:1,(2021.GSCAM.1229841.0312.1:3,2021.GSCAM.1229849.0312.1:0):1,2021.GSCAM.1169264.0306.1:1,2021.GSCAM.1229325.0312.1:1,(2021.GSCAM.1096814.0228.1:0,2021.GSCAM.1096815.0228.1:0,2021.GSCAM.1229334.0312.1:0,2021.GSCAM.1229878.0312.1:0,2021.GSCAM.1359224.0325.1:0):0):1,(2021.GSCAM.1359168.0325.1:1,2021.GSCAM.1096466.0228.1:0):1,(2021.GSCAM.1298627.0319.1:1,(2021.GSCAM.1169234.0306.1:0,2021.GSCAM.1229204.0312.1:0):0):1,2021.GSCAM.1169131.0306.1:1,2021.GSCAM.1298852.0319.1:1,(2021.GSCAM.1229541.0312.1:0,2021.GSCAM.1229577.0312.1:0):2,2021.GSCAM.1359614.0325.1:2,(2021.GSCAM.1096494.0228.1:0,2021.GSCAM.1096495.0228.1:0,2021.GSCAM.1229200.0312.1:0,2021.GSCAM.1298849.0319.1:0,2021.GSCAM.1298851.0319.1:0,2021.GSCAM.1298853.0319.1:0,2021.GSCAM.1359337.0325.1:0,2021.GSCAM.1359585.0325.1:0,2021.GSCAM.1359642.0325.1:0):0):1,(((2021.TE.89759.1.58:0,2021.TE.89759.1.59:0):1,(2021.TE.104622.1.7:0,2021.TE.89759.1.41:0):0):1,(2021.GSMOL.1483788.0406.1:1,2021.GSMOL.1406778.0331.1:0):1,(2021.GSMOL.1495148.0407.1:2,2021.TE.89759.1.31:0):1,2021.GSMOL.1495145.0407.1:1,2021.TE.70929.1.25:1,2021.TE.89759.1.46:1,(2021.TE.89759.1.50:0,2021.TE.89759.1.60:0):1,(2021.GSMOL.1483704.0406.1:0,2021.GSMOL.1495146.0407.1:0):1,(2021.TE.104622.1.13:0,2021.TE.104622.1.14:0):1,2021.TE.72053.1.17:1,(2021.TE.104622.1.16:0,2021.TE.72035.1.5:0,2021.TE.72035.1.7:0,2021.TE.72053.1.1:0,2021.TE.72053.1.10:0,2021.TE.72053.1.14:0,2021.TE.89065.1.61:0,2021.TE.89759.1.19:0,2021.TE.89759.1.2:0,2021.TE.89759.1.23:0,2021.TE.89759.1.26:0,2021.TE.89759.1.28:0,2021.TE.89759.1.3:0,2021.TE.89759.1.30:0,2021.TE.89759.1.4:0,2021.TE.89759.1.40:0,2021.TE.89759.1.6:0,2021.TE.89759.1.62:0):0):1,((2021.GSMOL.1483703.0406.1:1,(2021.GSCAM.1359357.0325.1:0,2021.TE.159054.1.12:0,2021.TE.164627.1.79:0):0):1,2021.TE.89759.1.1:0):1,(2021.TE.89759.1.11:1,2021.TE.89759.1.42:1,2021.TE.89759.1.72:1,(2021.TE.104622.1.21:0,2021.TE.72035.1.6:0,2021.TE.89759.1.44:0,2021.TE.89759.1.47:0,2021.TE.89759.1.52:0):0):1,((2021.TE.89759.1.37:0,2021.TE.89759.1.38:0):1,2021.TE.104032.1.30:1,(2021.TE.104622.1.19:0,2021.TE.89065.1.11:0):0):1,(2021.GSTAA.1222811.0312.1:1,2021.GSLAZ.1299219.0319.1:2,2021.TE.103973.1.4:0):1,2021.TE.89759.1.39:1,(2021.GSMOL.1483705.0406.1:1,2021.TE.104622.1.5:0):1,2021.TE.156116.1.56:1,2021.TE.72053.1.6:1,2021.TE.70799.1.32:1,2021.TE.104622.1.15:1,2021.TE.72053.1.8:1,(2021.TE.104622.1.8:0,2021.TE.72053.1.15:0,2021.TE.72053.1.16:0,2021.TE.72053.1.7:0):1,(2021.TE.156116.1.50:0,2021.TE.72053.1.2:0,2021.TE.89759.1.48:0):1,(2021.TE.171858.1.76:0,2021.TE.171858.1.77:0):1,2021.TE.104622.1.2:1,2021.TE.89759.1.33:1,2021.TE.68163.1.21:1,2021.TE.130315.1.101:1,2021.TE.72035.1.1:1,2021.GSCAM.1359297.0325.1:3,(2021.TE.89759.1.79:1,(2021.TE.103973.1.21:0,2021.TE.104032.1.51:0):0):2,(2021.TE.70929.1.27:0,2021.TE.70929.1.31:0,2021.TE.72053.1.5:0):2,2021.TE.171858.1.20:2,(2021.TE.130930.1.17:0,2021.TE.149306.1.60:0):2,(2021.GSCAM.1096507.0228.1:0,2021.GSCAM.1169242.0306.1:0,2021.GSMOL.1406780.0331.1:0,2021.GSMOL.1483701.0406.1:0,2021.GSMOL.1495147.0407.1:0,2021.GSSAR.1180141.0308.1:0,2021.TE.104032.1.12:0,2021.TE.104032.1.33:0,2021.TE.104032.1.34:0,2021.TE.104622.1.10:0,2021.TE.104622.1.17:0,2021.TE.104622.1.20:0,2021.TE.104622.1.3:0,2021.TE.104622.1.4:0,2021.TE.104622.1.6:0,2021.TE.148046.1.56:0,2021.TE.148046.1.57:0,2021.TE.159054.1.24:0,2021.TE.159054.1.57:0,2021.TE.159054.1.58:0,2021.TE.159054.1.64:0,2021.TE.171858.1.69:0,2021.TE.172028.1.14:0,2021.TE.68163.1.52:0,2021.TE.68163.1.69:0,2021.TE.68163.1.71:0,2021.TE.68163.1.79:0,2021.TE.70929.1.32:0,2021.TE.72035.1.2:0,2021.TE.72035.1.3:0,2021.TE.72035.1.4:0,2021.TE.72053.1.11:0,2021.TE.72053.1.12:0,2021.TE.72053.1.13:0,2021.TE.72053.1.3:0,2021.TE.72053.1.9:0,2021.TE.89759.1.15:0,2021.TE.89759.1.20:0,2021.TE.89759.1.22:0,2021.TE.89759.1.36:0,2021.TE.89759.1.49:0,2021.TE.89759.1.51:0,2021.TE.89759.1.53:0,2021.TE.89759.1.61:0,2021.TE.89759.1.63:0,2021.TE.89759.1.64:0,2021.TE.89759.1.65:0,2021.TE.89759.1.71:0,2021.TE.89759.1.74:0,2021.TE.89759.1.76:0,2021.TE.89759.1.77:0,2021.TE.89759.1.9:0):0):1,((2021.GSSIC.849763.0119.1:1,(((2021.GSVEN.1260947.0316.1:0,2021.GSVEN.1260948.0316.1:0):3,2021.TE.70799.1.34:0):1,(2021.GSLAZ.1079355.0225.1:4,2021.TE.63970.1.70:0):1,(2021.GSLAZ.765570.0104.1:0,2021.GSLAZ.941338.0205.1:0):0):1,(2021.GSLIG.985016.0214.1:1,(2021.GSLIG.984999.0214.1:0,2021.GSLIG.985001.0214.1:0,2021.GSLIG.985014.0214.1:0):0):1,(2021.GSLAZ.941336.0205.1:0,2021.GSLAZ.941337.0205.1:0):1,2021.GSLIG.985004.0214.1:1,2021.GSLOM.1085094.0226.1:17,2021.GSCAM.1166340.0305.1:5,(2021.GSTAA.1489784.0406.1:4,2021.GSTAA.1444752.0401.1:0):5,2021.GSTAA.1222831.0312.1:5,2021.GSLAZ.1492581.0406.1:5,(2021.GSCAM.1169267.0306.1:2,((2021.GSCAM.1298542.0319.1:2,(2021.GSCAM.1080710.0225.1:0,2021.GSCAM.1085208.0226.1:0,2021.GSCAM.1087356.0226.1:0):0):1,(2021.GSCAM.1167331.0305.1:0,2021.GSCAM.1359599.0325.1:0):0):1,(2021.GSCAM.1080716.0225.1:0,2021.GSCAM.1080717.0225.1:0):1,((2021.GSCAM.1298715.0319.1:0,2021.GSCAM.1298829.0319.1:0,2021.GSCAM.1298831.0319.1:0):1,2021.GSCAM.1096404.0228.1:1,2021.GSCAM.1166331.0305.1:1,2021.GSCAM.1229231.0312.1:1,((2021.GSCAM.1229725.0312.1:4,(2021.GSCAM.1229547.0312.1:2,2021.GSCAM.1299128.0319.1:0):3,2021.GSCAM.1298909.0319.1:0):4,(2021.GSCAM.1298912.0319.1:3,2021.GSCAM.1298958.0319.1:0):3,2021.GSCAM.1298518.0319.1:0):1,(2021.GSCAM.1219107.0311.1:0,2021.GSCAM.1219111.0311.1:0,2021.GSCAM.1229216.0312.1:0,2021.GSCAM.1229219.0312.1:0,2021.GSCAM.1229228.0312.1:0,2021.GSCAM.1229234.0312.1:0,2021.GSCAM.1298705.0319.1:0,2021.GSCAM.1298742.0319.1:0,2021.GSCAM.1298855.0319.1:0,2021.GSCAM.1359698.0325.1:0):0):1,2021.GSCAM.1359115.0325.1:1,(2021.GSCAM.1085183.0226.1:0,2021.GSCAM.1169257.0306.1:0,2021.GSCAM.1219048.0311.1:0,2021.GSCAM.1298886.0319.1:0,2021.GSCAM.1359090.0325.1:0,2021.GSCAM.1359653.0325.1:0,2021.GSCAM.1359666.0325.1:0):0):4,2021.GSLIG.985030.0214.1:4,2021.GSCAM.1095405.0227.1:4,2021.GSTAA.1461274.0402.1:3,2021.GSCAM.1229669.0312.1:3,2021.TE.164627.1.40:3,2021.GSLOM.1085174.0226.1:3,(2021.GSCAM.1229311.0312.1:4,2021.GSCAM.1088039.0226.1:0):2,(2021.GSCAM.1096512.0228.1:0,2021.GSCAM.1157956.0304.1:0):2,2021.GSLIG.985025.0214.1:2,2021.GSSIC.1154361.0304.1:2,(2021.GSLIG.985010.0214.1:0,2021.GSLIG.985024.0214.1:0,2021.GSLIG.985027.0214.1:0,2021.GSLIG.985031.0214.1:0,2021.GSTAA.1444753.0401.1:0):0):1,2021.GSTAA.1461258.0402.1:1,(2021.GSLAZ.1290804.0318.1:3,2021.GSLAZ.765567.0104.1:0):1,2020.GSCAM.736996.1226.1:1,2021.TE.164630.1.7:0):1,((2021.GSLAZ.1259408.0316.1:1,2021.TE.159054.1.15:1,2021.GSLAZ.1195953.0310.1:3,2021.TE.164630.1.12:2,(2021.TE.148046.1.26:0,2021.TE.148046.1.40:0):0):1,2021.GSLAZ.1195951.0310.1:1,(2021.GSLAZ.1091791.0227.1:0,2021.GSLAZ.1217380.0311.1:0):1,2021.GSLAZ.1296292.0319.1:1,(2021.GSLAZ.1039782.0220.1:0,2021.GSLAZ.1079352.0225.1:0,2021.GSLAZ.1229140.0312.1:0):0):1,(2021.TE.14917.1.53:1,(2021.TE.14917.1.52:0,2021.TE.18602.1.12:0,2021.TE.18602.1.21:0):0):1,2021.GSLAZ.1063911.0224.1:1,(2021.GSSAR.1302423.0320.1:3,2021.GSSAR.1372546.0326.1:0):1,(2021.GSLIG.985018.0214.1:0,2021.GSLIG.985021.0214.1:0):1,2021.GSLOM.1048808.0222.1:1,2021.GSVEN.977158.0211.1:7,(2021.GSTAA.1494676.0407.1:5,2021.GSTAA.1222804.0312.1:0):6,2021.TE.179786.1.49:6,2021.GSPIE.1197040.0310.1:5,2021.GSVEN.977157.0211.1:5,(2021.GSCAM.1096900.0228.1:5,2021.GSCAM.1096924.0228.1:2,(2021.GSCAM.1359208.0325.1:1,2021.GSCAM.1096938.0228.1:1,2021.GSCAM.1158005.0304.1:6,(2021.GSCAM.1096386.0228.1:0,2021.GSCAM.1096407.0228.1:0):2,2021.GSCAM.1096926.0228.1:0):1,(2021.GSCAM.1087384.0226.1:0,2021.GSCAM.1096650.0228.1:0,2021.GSCAM.1096662.0228.1:0):0):5,(2021.GSTAA.1406309.0331.1:1,2021.GSTAA.1494694.0407.1:0):5,(2021.GSLAZ.1259201.0316.1:3,2021.GSVEN.1260949.0316.1:6,2021.GSLAZ.1259183.0316.1:5,2021.GSPIE.1197038.0310.1:0):4,2021.GSVEN.1181349.0308.1:4,(2021.GSTAA.1489787.0406.1:2,2021.TE.103973.1.41:0):4,(((2021.TE.103973.1.33:0,2021.TE.159054.1.84:0):1,2021.TE.171858.1.72:0):2,(2021.GSCAM.1169188.0306.1:0,2021.GSCAM.1229197.0312.1:0):2,((((2021.GSCAM.1167436.0305.1:1,(2021.GSCAM.1158021.0304.1:1,2021.GSCAM.1158018.0304.1:0):1,2021.GSCAM.1229298.0312.1:1,2021.GSCAM.1096651.0228.1:1,(2021.GSCAM.1085053.0226.1:0,2021.GSCAM.1087391.0226.1:0,2021.GSCAM.1087392.0226.1:0,2021.GSCAM.1096531.0228.1:0,2021.GSCAM.1096873.0228.1:0,2021.GSCAM.1096922.0228.1:0,2021.GSCAM.1096954.0228.1:0):0):1,(2021.GSCAM.1359211.0325.1:1,2021.GSCAM.1096528.0228.1:0):1,2021.GSCAM.1085100.0226.1:1,2021.GSCAM.1085058.0226.1:1,(2021.GSCAM.1085056.0226.1:0,2021.GSCAM.1096702.0228.1:0):0):1,((2021.GSCAM.1157961.0304.1:3,2021.GSCAM.1359576.0325.1:0):2,2021.GSCAM.1088028.0226.1:0):1,(2021.GSCAM.1085110.0226.1:0,2021.GSCAM.1169309.0306.1:0):0):1,(2021.GSCAM.1088036.0226.1:1,2021.GSCAM.1298498.0319.1:0):1,(2021.GSCAM.1096864.0228.1:1,2021.GSCAM.1096545.0228.1:0):1,(2021.GSCAM.1359206.0325.1:1,(2021.GSCAM.1167311.0305.1:0,2021.GSCAM.1167327.0305.1:0):0):1,(2021.GSCAM.1229663.0312.1:1,(2021.GSCAM.1229640.0312.1:0,2021.GSCAM.1229643.0312.1:0,2021.GSCAM.1229668.0312.1:0,2021.GSCAM.1359418.0325.1:0,2021.GSCAM.1359426.0325.1:0,2021.GSCAM.1359432.0325.1:0):0):1,((2021.GSCAM.1219076.0311.1:3,(2021.GSCAM.1229875.0312.1:0,2021.GSCAM.1229912.0312.1:0):0):2,(2021.GSCAM.1169185.0306.1:0,2021.GSCAM.1229799.0312.1:0,2021.GSCAM.1359536.0325.1:0):0):1,(2021.GSCAM.1167376.0305.1:0,2021.GSCAM.1167399.0305.1:0,2021.GSCAM.1298612.0319.1:0):1,2021.GSCAM.1096733.0228.1:1,2021.GSLAZ.1464623.0402.1:3,(2021.GSCAM.1087375.0226.1:0,2021.GSCAM.1088011.0226.1:0,2021.GSCAM.974745.0211.1:0,2021.GSCAM.977598.0211.1:0):3,(2021.GSCAM.1082478.0226.1:2,(2021.GSCAM.1082479.0226.1:0,2021.GSCAM.1082482.0226.1:0):0):2,2021.GSCAM.1096775.0228.1:2,(2021.GSCAM.1080618.0225.1:0,2021.GSCAM.1166376.0305.1:0,2021.GSCAM.1166390.0305.1:0,2021.GSCAM.1229544.0312.1:0,2021.GSCAM.1298546.0319.1:0,2021.GSCAM.1298748.0319.1:0,2021.GSCAM.1359271.0325.1:0):0):1,(2021.GSCAM.1229803.0312.1:1,(2021.GSCAM.1229767.0312.1:3,2021.GSCAM.1229852.0312.1:0):1,2021.GSCAM.1219045.0311.1:0):1,((2021.GSCAM.1096569.0228.1:1,2021.GSCAM.1096393.0228.1:0):1,(2021.GSCAM.1085116.0226.1:0,2021.GSCAM.1096429.0228.1:0):0):1,(2021.GSCAM.1229330.0312.1:0,2021.GSCAM.1359561.0325.1:0):1,(2021.GSCAM.1096657.0228.1:3,2021.GSCAM.1166465.0305.1:3,2021.GSCAM.1096541.0228.1:6,2021.GSCAM.1166472.0305.1:0):4,(2021.GSCAM.1087372.0226.1:0,2021.GSCAM.1087374.0226.1:0,2021.GSCAM.1096727.0228.1:0,2021.GSCAM.1096782.0228.1:0,2021.GSCAM.1229196.0312.1:0,2021.GSCAM.1298724.0319.1:0):0):3,(((((2021.GSCAM.1359274.0325.1:1,2021.GSCAM.1359469.0325.1:0):3,2021.GSCAM.1359456.0325.1:0):2,2021.GSCAM.1085211.0226.1:0):1,2021.GSCAM.1096958.0228.1:0):2,(2021.GSCAM.1359483.0325.1:1,(2021.GSCAM.1359277.0325.1:0,2021.GSCAM.1359291.0325.1:0,2021.GSCAM.1359467.0325.1:0):0):2,(2021.GSCAM.1229626.0312.1:0,2021.GSCAM.1229633.0312.1:0):2,((((2021.TE.176659.1.34:1,2021.TE.164627.1.41:1,(2021.TE.164627.1.34:0,2021.TE.164627.1.36:0):0):1,(2021.TE.159054.1.52:0,2021.TE.171858.1.81:0,2021.TE.171858.1.82:0,2021.TE.176659.1.87:0):1,2021.TE.148046.1.27:0):1,(2021.TE.130315.1.112:0,2021.TE.148046.1.62:0):0):1,(2021.TE.89759.1.73:0,2021.TE.89759.1.75:0,2021.TE.89759.1.78:0):1,2021.TE.89759.1.34:1,2021.TE.89759.1.35:2,(2021.TE.104622.1.12:0,2021.TE.130315.1.37:0,2021.TE.89759.1.43:0):0):1,(2021.GSCAM.1169179.0306.1:1,2021.GSCAM.1169240.0306.1:1,2021.GSCAM.1169158.0306.1:0):1,(2021.TE.164627.1.31:0,2021.TE.171858.1.62:0,2021.TE.176659.1.20:0,2021.TE.89759.1.54:0,2021.TE.89759.1.57:0,2021.TE.89759.1.70:0):0):3,(2021.GSLOM.1048807.0222.1:2,2021.GSTAA.1185808.0309.1:2,2021.GSVEN.875551.0126.1:0):3,(2021.GSUMB.1020313.0218.1:0,2021.GSUMB.1020328.0218.1:0,2021.GSUMB.1020330.0218.1:0,2021.TE.70799.1.31:0,2021.TE.70799.1.35:0,2021.TE.70799.1.36:0,2021.TE.70799.1.38:0,2021.TE.70799.1.39:0):3,2021.GSVEN.977156.0211.1:2,2021.GSVEN.977155.0211.1:2,2021.GSTOS.1224943.0312.1:2,2021.GSVEN.766581.0105.1:2,2021.GSLIG.985023.0214.1:2,(2020.GSLAZ.735511.1226.1:0,2021.GSVEN.1260917.0316.1:0,2021.GSVEN.766579.0105.1:0,2021.GSVEN.977194.0211.1:0):0):1,(((2021.GSCAM.1229636.0312.1:1,2021.GSCAM.1298955.0319.1:1,2021.GSCAM.1157933.0304.1:2,(2021.GSCAM.1080609.0225.1:0,2021.GSCAM.1096717.0228.1:0):0):1,((2021.GSCAM.1298526.0319.1:1,(2021.GSCAM.1229810.0312.1:3,2021.GSCAM.1169163.0306.1:0):4,2021.GSCAM.1096686.0228.1:4,2021.GSCAM.1096736.0228.1:0):1,(2021.GSCAM.1298620.0319.1:1,(2021.GSCAM.1166406.0305.1:0,2021.GSCAM.1229590.0312.1:0,2021.GSCAM.1298759.0319.1:0,2021.GSCAM.1359300.0325.1:0,2021.GSCAM.1359725.0325.1:0):0):1,((2021.GSCAM.1169122.0306.1:1,2021.GSCAM.1157934.0304.1:1,(2021.GSCAM.1157932.0304.1:0,2021.GSCAM.1157944.0304.1:0,2021.GSCAM.1167382.0305.1:0,2021.GSCAM.1167391.0305.1:0,2021.GSCAM.1359607.0325.1:0):0):1,2021.GSCAM.1298714.0319.1:1,2021.GSCAM.1169148.0306.1:0):1,2021.GSMOL.1483706.0406.1:1,2021.GSCAM.1167365.0305.1:1,(2021.GSCAM.1080611.0225.1:0,2021.GSCAM.1096753.0228.1:0,2021.GSCAM.1096757.0228.1:0,2021.GSCAM.1096787.0228.1:0,2021.GSCAM.1096793.0228.1:0,2021.GSCAM.1219113.0311.1:0,2021.GSCAM.1229257.0312.1:0,2021.GSCAM.1359657.0325.1:0):0):1,2021.GSCAM.1298548.0319.1:1,(2021.GSCAM.1157922.0304.1:5,(2021.GSCAM.1096746.0228.1:1,2021.GSCAM.1096833.0228.1:1,2021.GSCAM.1096826.0228.1:1,2021.GSCAM.1298665.0319.1:1,(2021.GSCAM.1096795.0228.1:0,2021.GSCAM.1229671.0312.1:0,2021.GSCAM.1229676.0312.1:0,2021.GSCAM.1229678.0312.1:0):0):4,2021.GSCAM.1359720.0325.1:4,(2021.TE.159054.1.31:0,2021.TE.171858.1.19:0):4,2021.TE.149306.1.74:3,2021.GSCAM.1097015.0228.1:3,2021.GSCAM.1119567.0302.1:3,(2021.GSCAM.1298556.0319.1:2,(2021.GSCAM.1166403.0305.1:2,2021.GSCAM.1229714.0312.1:2,(((2021.GSCAM.1166410.0305.1:1,2021.GSCAM.1167324.0305.1:0):1,2021.GSCAM.1167435.0305.1:0):1,2021.GSCAM.1166495.0305.1:1,2021.GSCAM.1229666.0312.1:2,2021.GSCAM.1298617.0319.1:0):1,2021.GSCAM.1229862.0312.1:0):2,2021.GSCAM.1229801.0312.1:2,(2021.GSCAM.1166377.0305.1:0,2021.GSCAM.1229212.0312.1:0,2021.GSCAM.1229730.0312.1:0,2021.GSCAM.1229737.0312.1:0,2021.GSCAM.1229741.0312.1:0):2,2021.GSCAM.1229746.0312.1:2,2021.GSCAM.1229596.0312.1:2,((2021.GSCAM.1169067.0306.1:2,2021.GSCAM.1096358.0228.1:2,(2021.GSCAM.1298544.0319.1:1,2021.GSCAM.1169080.0306.1:0):2,2021.GSCAM.1169313.0306.1:2,((2021.GSCAM.1167315.0305.1:1,2021.GSCAM.1219103.0311.1:1,(2021.GSCAM.1219101.0311.1:0,2021.GSCAM.1229564.0312.1:0):0):1,2021.GSCAM.1169097.0306.1:1,2021.GSCAM.1169315.0306.1:1,2021.GSCAM.1169311.0306.1:0):1,((2021.GSCAM.1219084.0311.1:1,2021.GSCAM.1169069.0306.1:0):1,2021.GSCAM.1169077.0306.1:1,2021.GSCAM.1169095.0306.1:0):1,2021.GSCAM.1166249.0305.1:1,2021.GSCAM.1169109.0306.1:1,2021.GSCAM.1359506.0325.1:1,2021.GSCAM.1229935.0312.1:1,(2021.GSCAM.1166240.0305.1:0,2021.GSCAM.1166371.0305.1:0,2021.GSCAM.1167317.0305.1:0,2021.GSCAM.1169114.0306.1:0,2021.GSCAM.1169117.0306.1:0,2021.GSCAM.1169301.0306.1:0,2021.GSCAM.1219074.0311.1:0,2021.GSCAM.1359733.0325.1:0):0):1,2021.GSCAM.1359460.0325.1:0):1,((2021.GSCAM.1298950.0319.1:1,2021.GSCAM.1298998.0319.1:0):2,2021.GSCAM.1359327.0325.1:2,2021.GSCAM.1082471.0226.1:2,2021.GSCAM.1167441.0305.1:0):1,((2021.GSCAM.1359178.0325.1:1,2021.GSCAM.1229572.0312.1:3,2021.GSCAM.1359404.0325.1:2,2021.GSSAR.1380001.0327.1:0):2,2021.GSPIE.1181346.0308.1:2,2021.GSCAM.1229779.0312.1:2,2021.GSCAM.1229845.0312.1:2,2021.GSCAM.1167421.0305.1:2,2021.GSCAM.1229773.0312.1:2,(2021.GSCAM.1167369.0305.1:0,2021.GSCAM.1229917.0312.1:0):0):1,((2021.GSCAM.1229821.0312.1:1,2021.GSCAM.1229591.0312.1:1,2021.GSCAM.1169076.0306.1:4,2021.GSCAM.1169275.0306.1:2,2021.GSCAM.1229879.0312.1:0):1,2021.GSCAM.1359622.0325.1:0):1,2021.GSCAM.1229587.0312.1:1,2021.GSCAM.1229895.0312.1:1,2021.GSCAM.1166304.0305.1:1,(2021.GSCAM.1229658.0312.1:0,2021.GSCAM.1229764.0312.1:0):1,2021.GSCAM.1082483.0226.1:1,2021.GSCAM.1219082.0311.1:1,(2021.GSCAM.1082488.0226.1:0,2021.GSCAM.1169269.0306.1:0,2021.GSCAM.1229606.0312.1:0,2021.GSCAM.1229647.0312.1:0,2021.GSCAM.1229685.0312.1:0,2021.GSCAM.1229704.0312.1:0,2021.GSCAM.1229774.0312.1:0,2021.GSCAM.1229782.0312.1:0,2021.GSCAM.1229812.0312.1:0,2021.GSCAM.1229923.0312.1:0,2021.GSCAM.1359490.0325.1:0):0):2,((2021.GSCAM.1359174.0325.1:2,(2021.GSCAM.1299005.0319.1:1,(2021.GSCAM.1085182.0226.1:0,2021.GSCAM.1157969.0304.1:0):1,(2021.GSCAM.1096361.0228.1:1,2021.GSCAM.1096537.0228.1:0):1,2021.GSCAM.1096866.0228.1:3,2021.GSCAM.1096853.0228.1:2,2021.GSCAM.1157978.0304.1:2,(2021.GSCAM.1096527.0228.1:3,2021.GSCAM.1085063.0226.1:0):2,2021.GSCAM.1087355.0226.1:2,(2021.GSCAM.1080720.0225.1:0,2021.GSCAM.1085221.0226.1:0,2021.GSCAM.1096691.0228.1:0,2021.GSCAM.1157968.0304.1:0,2021.GSCAM.1169066.0306.1:0):0):1,2021.GSCAM.1096571.0228.1:1,2021.GSCAM.1298547.0319.1:1,2021.GSCAM.1167334.0305.1:0):2,(2021.GSCAM.1229847.0312.1:0,2021.GSCAM.1229882.0312.1:0,2021.GSCAM.1229922.0312.1:0):2,((2021.GSCAM.1088030.0226.1:1,(2021.GSCAM.1087393.0226.1:0,2021.GSCAM.1166451.0305.1:0):1,2021.GSCAM.1298918.0319.1:2,2021.GSCAM.1166470.0305.1:0):1,(2021.GSCAM.1359143.0325.1:1,2021.GSCAM.1298553.0319.1:1,2021.GSCAM.1298528.0319.1:2,(2021.GSCAM.1096389.0228.1:0,2021.GSCAM.1229239.0312.1:0,2021.GSCAM.1298720.0319.1:0,2021.GSCAM.1298745.0319.1:0):0):1,(2021.GSCAM.1080741.0225.1:2,2021.GSCAM.1359295.0325.1:1,2021.GSCAM.1359550.0325.1:0):1,2021.GSCAM.1166502.0305.1:2,2021.GSCAM.1080725.0225.1:0):1,((((2021.GSCAM.1169083.0306.1:0,2021.GSCAM.1169091.0306.1:0,2021.GSCAM.1298662.0319.1:0):1,2021.GSCAM.1229199.0312.1:0):1,2021.GSCAM.1359373.0325.1:0):1,(2021.GSCAM.1359133.0325.1:1,(2021.GSCAM.1298782.0319.1:0,2021.GSCAM.1298825.0319.1:0):1,2021.GSCAM.1359287.0325.1:2,(2021.GSCAM.1169147.0306.1:0,2021.GSCAM.1169169.0306.1:0,2021.GSCAM.1229869.0312.1:0,2021.GSCAM.1229880.0312.1:0,2021.GSCAM.1298683.0319.1:0,2021.GSCAM.1298780.0319.1:0,2021.GSCAM.1298870.0319.1:0):0):1,((2021.GSCAM.1298750.0319.1:0,2021.GSCAM.1359581.0325.1:0):1,2021.GSCAM.1298729.0319.1:0):1,(2021.GSCAM.1298630.0319.1:2,2021.GSCAM.1166351.0305.1:0):1,2021.GSCAM.1359486.0325.1:1,(2021.GSCAM.1166501.0305.1:0,2021.GSCAM.1167396.0305.1:0,2021.GSCAM.1169166.0306.1:0,2021.GSCAM.1229707.0312.1:0,2021.GSCAM.1229712.0312.1:0,2021.GSCAM.1298655.0319.1:0,2021.GSCAM.1298785.0319.1:0,2021.GSCAM.1359321.0325.1:0):0):1,(2021.GSCAM.1298766.0319.1:0,2021.GSCAM.1298810.0319.1:0,2021.GSCAM.1359341.0325.1:0,2021.GSCAM.1359348.0325.1:0,2021.GSCAM.1359454.0325.1:0,2021.GSCAM.1359476.0325.1:0):1,2021.GSLAZ.1295617.0319.1:1,2021.GSCAM.1359361.0325.1:1,2021.GSCAM.1166466.0305.1:1,2021.GSCAM.1298816.0319.1:1,((((2021.GSCAM.1096371.0228.1:0,2021.GSCAM.1157900.0304.1:0):1,2021.GSCAM.1096790.0228.1:0):1,(2021.GSCAM.1229823.0312.1:0,2021.GSCAM.1229872.0312.1:0):1,(2021.GSCAM.1096802.0228.1:0,2021.GSCAM.1157952.0304.1:0):1,2021.GSCAM.1085121.0226.1:1,2021.GSLAZ.1259187.0316.1:5,(2021.GSCAM.1229747.0312.1:1,((2021.GSCAM.1085220.0226.1:1,(2021.GSCAM.1096376.0228.1:4,2021.GSCAM.1157975.0304.1:0):2,2021.GSCAM.1096362.0228.1:0):2,2021.GSCAM.1088015.0226.1:0):1,2021.GSCAM.1359264.0325.1:1,2021.GSCAM.1359464.0325.1:3,2021.GSCAM.1096538.0228.1:2,(2021.GSCAM.1229205.0312.1:2,2021.GSCAM.1298707.0319.1:0):2,2021.GSCAM.1088020.0226.1:0):2,(2021.GSCAM.1080712.0225.1:0,2021.GSCAM.1080713.0225.1:0,2021.GSCAM.1096491.0228.1:0,2021.GSCAM.1096765.0228.1:0,2021.GSCAM.1096811.0228.1:0):0):1,2021.GSCAM.1157955.0304.1:1,2021.GSCAM.1080691.0225.1:4,(2021.GSCAM.1095366.0227.1:0,2021.GSCAM.1096490.0228.1:0,2021.GSCAM.1169215.0306.1:0,2021.GSCAM.1229675.0312.1:0):0):4,2021.GSCAM.1096758.0228.1:3,2021.GSCAM.1359656.0325.1:3,2021.GSCAM.1167312.0305.1:3,(2021.GSCAM.1166318.0305.1:0,2021.GSCAM.1167409.0305.1:0,2021.GSCAM.1229859.0312.1:0,2021.GSCAM.1298671.0319.1:0,2021.GSCAM.1298747.0319.1:0,2021.GSCAM.1298811.0319.1:0,2021.GSCAM.1298823.0319.1:0,2021.GSCAM.1298890.0319.1:0,2021.GSCAM.1359370.0325.1:0,2021.GSCAM.1359444.0325.1:0,2021.GSLAZ.1464622.0402.1:0):0):2,(2021.GSCAM.1359392.0325.1:2,(2021.GSCAM.1157947.0304.1:0,2021.GSCAM.1166294.0305.1:0,2021.GSCAM.1166485.0305.1:0,2021.GSCAM.1167408.0305.1:0,2021.GSCAM.1169208.0306.1:0):0):2,(2021.GSCAM.1229702.0312.1:2,2021.GSCAM.1298554.0319.1:2,(2021.GSCAM.1229716.0312.1:0,2021.GSCAM.1298774.0319.1:0):0):2,(2021.GSCAM.1229599.0312.1:0,2021.GSCAM.1229607.0312.1:0):2,(2021.GSCAM.1359619.0325.1:2,2021.GSCAM.1359609.0325.1:0):2,2021.GSCAM.1359334.0325.1:2,2021.GSCAM.1359477.0325.1:2,2021.GSCAM.1229794.0312.1:2,2021.GSCAM.1229301.0312.1:2,2021.GSCAM.977651.0211.1:2,2021.GSCAM.1167339.0305.1:2,2021.GSCAM.1229759.0312.1:2,2021.GSCAM.1359371.0325.1:2,2021.GSCAM.1229569.0312.1:2,(((((2021.GSCAM.1229888.0312.1:1,2021.GSCAM.1298539.0319.1:0):1,(2021.GSCAM.1096723.0228.1:0,2021.GSCAM.1298523.0319.1:0):0):1,2021.GSCAM.1096572.0228.1:0):1,2021.GSCAM.1169302.0306.1:1,((2021.GSCAM.1298986.0319.1:0,2021.GSSAR.1380004.0327.1:0):1,2021.GSCAM.1298511.0319.1:1,2021.GSCAM.1298997.0319.1:1,(2021.GSCAM.1229338.0312.1:0,2021.GSCAM.1359298.0325.1:0):0):1,(2021.GSCAM.1096378.0228.1:1,2021.GSCAM.1096692.0228.1:0):1,(2021.GSCAM.1169174.0306.1:1,2021.GSCAM.1169141.0306.1:1,(2021.GSCAM.1096424.0228.1:0,2021.GSCAM.1096759.0228.1:0,2021.GSCAM.1298500.0319.1:0,2021.GSCAM.1298571.0319.1:0,2021.GSCAM.1298576.0319.1:0,2021.GSCAM.1298579.0319.1:0,2021.GSCAM.1298590.0319.1:0,2021.GSCAM.1298597.0319.1:0,2021.GSCAM.1298624.0319.1:0,2021.GSCAM.1298629.0319.1:0,2021.GSCAM.1299008.0319.1:0,2021.GSCAM.1359428.0325.1:0):0):1,((2021.GSCAM.1298502.0319.1:1,(2021.GSCAM.1096356.0228.1:0,2021.GSCAM.1096714.0228.1:0):0):1,(2021.GSCAM.1298496.0319.1:1,2021.GSCAM.1359387.0325.1:0):1,2021.GSCAM.1359176.0325.1:1,(2021.GSCAM.1169134.0306.1:0,2021.GSCAM.1298551.0319.1:0):1,2021.GSCAM.1096368.0228.1:3,(2021.GSCAM.1157985.0304.1:0,2021.GSCAM.1219041.0311.1:0,2021.GSCAM.1298598.0319.1:0,2021.GSCAM.1359171.0325.1:0):0):1,(2021.GSCAM.1298564.0319.1:1,(2021.GSCAM.1298613.0319.1:0,2021.GSCAM.1359314.0325.1:0,2021.GSCAM.1359329.0325.1:0):0):1,(2021.GSCAM.1157913.0304.1:0,2021.GSCAM.1157936.0304.1:0):1,2021.GSCAM.1169093.0306.1:1,2021.GSCAM.1359375.0325.1:1,2021.GSCAM.1298615.0319.1:1,(2021.GSCAM.1359684.0325.1:0,2021.GSCAM.1359738.0325.1:0):1,2021.GSCAM.1359598.0325.1:1,2021.GSCAM.1229210.0312.1:1,2021.GSCAM.1169100.0306.1:1,2021.GSCAM.1169142.0306.1:1,2021.GSCAM.1298563.0319.1:1,2021.GSCAM.1298503.0319.1:1,2021.GSCAM.1169133.0306.1:1,(2021.GSCAM.1096357.0228.1:0,2021.GSCAM.1167323.0305.1:0):5,2021.GSCAM.1359507.0325.1:3,2021.GSCAM.1229350.0312.1:2,2021.GSCAM.1087370.0226.1:2,2021.GSCAM.1169087.0306.1:2,2021.GSCAM.1298684.0319.1:2,2021.GSCAM.1359517.0325.1:2,2021.GSCAM.1359137.0325.1:2,2021.GSCAM.1359152.0325.1:2,(2021.GSCAM.1096367.0228.1:0,2021.GSCAM.1096382.0228.1:0,2021.GSCAM.1096411.0228.1:0,2021.GSCAM.1096882.0228.1:0,2021.GSCAM.1157916.0304.1:0,2021.GSCAM.1169108.0306.1:0,2021.GSCAM.1169112.0306.1:0,2021.GSCAM.1169118.0306.1:0,2021.GSCAM.1169124.0306.1:0,2021.GSCAM.1219108.0311.1:0,2021.GSCAM.1229347.0312.1:0,2021.GSCAM.1229625.0312.1:0,2021.GSCAM.1229757.0312.1:0,2021.GSCAM.1229795.0312.1:0,2021.GSCAM.1298540.0319.1:0,2021.GSCAM.1298545.0319.1:0,2021.GSCAM.1298599.0319.1:0,2021.GSCAM.1298633.0319.1:0,2021.GSCAM.1298652.0319.1:0,2021.GSCAM.1359187.0325.1:0,2021.GSCAM.1359213.0325.1:0,2021.GSCAM.1359242.0325.1:0,2021.GSCAM.1359258.0325.1:0,2021.GSCAM.1359259.0325.1:0,2021.GSCAM.1359344.0325.1:0,2021.GSCAM.1359379.0325.1:0,2021.GSCAM.1359578.0325.1:0,2021.GSCAM.1359638.0325.1:0,2021.GSCAM.1359641.0325.1:0,2021.GSCAM.1359724.0325.1:0):0):1,2021.GSCAM.1298628.0319.1:1,(2021.GSCAM.1169139.0306.1:1,(2021.GSCAM.1298646.0319.1:0,2021.GSCAM.1359355.0325.1:0):0):1,2021.GSCAM.1096465.0228.1:1,2021.GSCAM.1095388.0227.1:1,2021.GSCAM.1298596.0319.1:1,2021.GSCAM.1169170.0306.1:1,2021.GSCAM.1096863.0228.1:10,(2021.GSCAM.1298606.0319.1:3,2021.GSCAM.1298970.0319.1:0):4,2021.GSCAM.1085180.0226.1:2,2021.GSCAM.1298639.0319.1:2,(2021.GSCAM.1096735.0228.1:0,2021.GSCAM.1169154.0306.1:0,2021.GSCAM.1298677.0319.1:0,2021.GSCAM.1359268.0325.1:0,2021.GSCAM.1359560.0325.1:0):0):1,(2021.GSCAM.1096384.0228.1:1,2021.GSCAM.1298577.0319.1:1,(2021.GSCAM.1298924.0319.1:3,2021.GSCAM.1298543.0319.1:0):6,2021.GSCAM.1298700.0319.1:4,(2021.GSCAM.1096416.0228.1:0,2021.GSCAM.1167343.0305.1:0,2021.GSCAM.1167348.0305.1:0,2021.GSCAM.1229198.0312.1:0,2021.GSCAM.1359512.0325.1:0,2021.GSCAM.1359539.0325.1:0):0):1,((2021.GSCAM.1229236.0312.1:0,2021.GSSAR.1380002.0327.1:0):1,2021.GSCAM.1298722.0319.1:1,2021.GSCAM.1298558.0319.1:1,(2021.GSCAM.1096566.0228.1:3,2021.GSCAM.1088014.0226.1:0):2,2021.GSCAM.1229825.0312.1:2,2021.GSCAM.1359424.0325.1:2,2021.GSCAM.1229930.0312.1:0):1,((2021.GSCAM.1096431.0228.1:0,2021.GSCAM.1096460.0228.1:0,2021.GSCAM.1157984.0304.1:0):1,2021.GSCAM.1096463.0228.1:1,(2021.GSCAM.1080615.0225.1:0,2021.GSCAM.1096432.0228.1:0,2021.GSCAM.1167338.0305.1:0):1,((2021.GSCAM.1298819.0319.1:1,2021.GSCAM.1298842.0319.1:0):1,(2021.GSCAM.1298682.0319.1:0,2021.GSCAM.1298721.0319.1:0,2021.GSCAM.1298732.0319.1:0,2021.GSCAM.1298797.0319.1:0,2021.GSCAM.1359315.0325.1:0,2021.GSCAM.1359665.0325.1:0):0):1,2021.GSCAM.1096743.0228.1:1,(2021.GSCAM.1359630.0325.1:0,2021.GSCAM.1359640.0325.1:0):1,(2021.GSCAM.1359181.0325.1:1,(2021.GSCAM.1359140.0325.1:0,2021.GSCAM.1359141.0325.1:0,2021.GSCAM.1359155.0325.1:0,2021.GSCAM.1359167.0325.1:0):0):1,(2021.GSCAM.1096470.0228.1:0,2021.GSCAM.1096817.0228.1:0,2021.GSCAM.1096821.0228.1:0,2021.GSCAM.1096831.0228.1:0,2021.GSCAM.1166408.0305.1:0,2021.GSCAM.1169189.0306.1:0):1,2021.GSCAM.1229568.0312.1:1,(2021.GSCAM.1167359.0305.1:0,2021.GSCAM.1359409.0325.1:0):1,2021.GSCAM.970647.0211.1:1,2021.GSCAM.1359441.0325.1:1,2021.GSCAM.1298871.0319.1:1,(2021.TE.164627.1.46:0,2021.TE.164627.1.50:0,2021.TE.171858.1.63:0,2021.TE.171858.1.78:0):1,2021.GSCAM.1096791.0228.1:1,2021.GSCAM.1298698.0319.1:1,(2021.GSCAM.1229724.0312.1:0,2021.GSCAM.1229726.0312.1:0):1,2021.GSCAM.1096752.0228.1:1,2021.GSCAM.1359522.0325.1:1,2021.GSCAM.1095383.0227.1:1,(2021.GSCAM.1229326.0312.1:1,(2021.GSCAM.1157897.0304.1:0,2021.GSCAM.1157962.0304.1:0):1,(2021.GSCAM.1229336.0312.1:0,2021.GSCAM.1298765.0319.1:0,2021.GSCAM.1359318.0325.1:0):1,(2021.GSCAM.1157929.0304.1:0,2021.GSCAM.1157931.0304.1:0,2021.GSCAM.1157943.0304.1:0,2021.GSCAM.1229808.0312.1:0):0):2,(2021.GSCAM.1359336.0325.1:1,2021.GSCAM.1359299.0325.1:0):2,(2021.GSCAM.1167403.0305.1:0,2021.GSCAM.1167416.0305.1:0):2,2021.GSCAM.1359251.0325.1:2,(2021.GSCAM.1080697.0225.1:0,2021.GSCAM.1080700.0225.1:0,2021.GSCAM.1080714.0225.1:0,2021.GSCAM.1080715.0225.1:0,2021.GSCAM.1087376.0226.1:0,2021.GSCAM.1095381.0227.1:0,2021.GSCAM.1095385.0227.1:0,2021.GSCAM.1095393.0227.1:0,2021.GSCAM.1096492.0228.1:0,2021.GSCAM.1096503.0228.1:0,2021.GSCAM.1096796.0228.1:0,2021.GSCAM.1096822.0228.1:0,2021.GSCAM.1097019.0228.1:0,2021.GSCAM.1157938.0304.1:0,2021.GSCAM.1157949.0304.1:0,2021.GSCAM.1166412.0305.1:0,2021.GSCAM.1167361.0305.1:0,2021.GSCAM.1167371.0305.1:0,2021.GSCAM.1167384.0305.1:0,2021.GSCAM.1167389.0305.1:0,2021.GSCAM.1167407.0305.1:0,2021.GSCAM.1167419.0305.1:0,2021.GSCAM.1169236.0306.1:0,2021.GSCAM.1169251.0306.1:0,2021.GSCAM.1219047.0311.1:0,2021.GSCAM.1229217.0312.1:0,2021.GSCAM.1229229.0312.1:0,2021.GSCAM.1229232.0312.1:0,2021.GSCAM.1229240.0312.1:0,2021.GSCAM.1229305.0312.1:0,2021.GSCAM.1229309.0312.1:0,2021.GSCAM.1229553.0312.1:0,2021.GSCAM.1229573.0312.1:0,2021.GSCAM.1229692.0312.1:0,2021.GSCAM.1229772.0312.1:0,2021.GSCAM.1229857.0312.1:0,2021.GSCAM.1298572.0319.1:0,2021.GSCAM.1298600.0319.1:0,2021.GSCAM.1298607.0319.1:0,2021.GSCAM.1298735.0319.1:0,2021.GSCAM.1298794.0319.1:0,2021.GSCAM.1298801.0319.1:0,2021.GSCAM.1298805.0319.1:0,2021.GSCAM.1298840.0319.1:0,2021.GSCAM.1298862.0319.1:0,2021.GSCAM.1298881.0319.1:0,2021.GSCAM.1298883.0319.1:0,2021.GSCAM.1298884.0319.1:0,2021.GSCAM.1298889.0319.1:0,2021.GSCAM.1359142.0325.1:0,2021.GSCAM.1359319.0325.1:0,2021.GSCAM.1359356.0325.1:0,2021.GSCAM.1359385.0325.1:0,2021.GSCAM.1359429.0325.1:0,2021.GSCAM.1359504.0325.1:0,2021.GSCAM.1359510.0325.1:0,2021.GSCAM.1359516.0325.1:0,2021.GSCAM.1359689.0325.1:0,2021.GSLAZ.1492582.0406.1:0,2021.TE.130930.1.44:0):0):1,(((2021.GSCAM.1298538.0319.1:0,2021.GSCAM.1298820.0319.1:0,2021.GSCAM.1359384.0325.1:0,2021.GSCAM.1359583.0325.1:0,2021.GSLAZ.1492576.0406.1:0):1,(2021.GSCAM.1359541.0325.1:1,(2021.GSCAM.1096481.0228.1:0,2021.GSCAM.1096486.0228.1:0,2021.GSCAM.1096498.0228.1:0,2021.GSCAM.1166477.0305.1:0):0):1,2021.GSCAM.1359508.0325.1:1,(2021.GSCAM.1229583.0312.1:0,2021.GSCAM.1298659.0319.1:0):1,(2021.GSCAM.1166247.0305.1:0,2021.GSCAM.1166487.0305.1:0):1,2021.GSCAM.1298733.0319.1:1,2021.GSCAM.1229901.0312.1:2,(2021.GSCAM.1088022.0226.1:0,2021.GSCAM.1096786.0228.1:0,2021.GSCAM.1167393.0305.1:0,2021.GSCAM.1167395.0305.1:0):0):1,(2021.GSCAM.1096440.0228.1:1,2021.GSCAM.1095400.0227.1:0):1,((2021.GSCAM.1095401.0227.1:0,2021.GSCAM.1095403.0227.1:0):1,2021.GSCAM.1095406.0227.1:0):1,(2021.GSCAM.1298841.0319.1:0,2021.GSCAM.1298845.0319.1:0,2021.GSCAM.1298848.0319.1:0,2021.GSCAM.1298850.0319.1:0,2021.GSCAM.1359151.0325.1:0,2021.GSCAM.1359164.0325.1:0,2021.GSCAM.1359179.0325.1:0,2021.GSCAM.1359189.0325.1:0):1,(2021.GSCAM.1229920.0312.1:0,2021.GSCAM.1298798.0319.1:0):1,2021.GSCAM.1298648.0319.1:1,2021.GSCAM.1157942.0304.1:1,2021.GSCAM.1096829.0228.1:1,(2021.GSCAM.1082463.0226.1:0,2021.GSCAM.1082470.0226.1:0,2021.GSCAM.1082486.0226.1:0):1,(2021.GSCAM.1359292.0325.1:1,(2021.GSCAM.1359462.0325.1:0,2021.GSCAM.977601.0211.1:0):0):2,(2021.GSCAM.1359514.0325.1:2,(2021.GSCAM.1359646.0325.1:0,2021.GSCAM.1359655.0325.1:0):0):2,(2021.GSCAM.1080622.0225.1:0,2021.GSCAM.1080623.0225.1:0,2021.GSCAM.1096396.0228.1:0,2021.GSCAM.1096439.0228.1:0,2021.GSCAM.1096770.0228.1:0,2021.GSCAM.1096805.0228.1:0,2021.GSCAM.1167335.0305.1:0,2021.GSCAM.1169202.0306.1:0,2021.GSCAM.1169228.0306.1:0,2021.GSCAM.1219114.0311.1:0,2021.GSCAM.1229246.0312.1:0,2021.GSCAM.1298653.0319.1:0,2021.GSCAM.1298751.0319.1:0,2021.GSCAM.1298792.0319.1:0,2021.GSCAM.1359549.0325.1:0,2021.GSCAM.1359635.0325.1:0):0):1,2021.GSCAM.1096792.0228.1:1,(2021.GSCAM.1080693.0225.1:1,(2021.GSCAM.1096419.0228.1:1,(2021.GSCAM.1096455.0228.1:0,2021.GSCAM.1096994.0228.1:0,2021.GSCAM.1097016.0228.1:0,2021.GSCAM.1229762.0312.1:0):0):1,2021.GSCAM.1167418.0305.1:1,(2021.GSCAM.1085047.0226.1:0,2021.GSCAM.1087377.0226.1:0,2021.GSCAM.1087378.0226.1:0,2021.GSCAM.1087380.0226.1:0,2021.GSCAM.1096410.0228.1:0):1,(2021.GSCAM.1166506.0305.1:0,2021.GSCAM.1169162.0306.1:0,2021.GSCAM.1229243.0312.1:0,2021.GSCAM.1298856.0319.1:0):1,2021.GSCAM.1085122.0226.1:1,(2021.GSCAM.1298847.0319.1:1,2021.GSCAM.1229828.0312.1:0):2,2021.GSCAM.1095368.0227.1:2,(2021.GSCAM.1080690.0225.1:0,2021.GSCAM.1096493.0228.1:0,2021.GSCAM.1167410.0305.1:0,2021.GSCAM.1229600.0312.1:0,2021.GSCAM.1229646.0312.1:0,2021.GSCAM.1229683.0312.1:0,2021.GSCAM.1229843.0312.1:0,2021.GSCAM.1359333.0325.1:0,2021.GSCAM.1359340.0325.1:0,2021.TE.159054.1.19:0,2021.TE.159054.1.4:0):0):1,((2021.TE.159054.1.53:1,(2021.TE.130315.1.49:1,2021.TE.130315.1.94:1,(2021.TE.103973.1.24:0,2021.TE.103973.1.25:0,2021.TE.104032.1.72:0,2021.TE.130315.1.102:0,2021.TE.130315.1.113:0,2021.TE.130315.1.17:0,2021.TE.148046.1.52:0,2021.TE.148046.1.60:0,2021.TE.148046.1.64:0,2021.TE.156116.1.20:0,2021.TE.156116.1.45:0,2021.TE.156116.1.53:0,2021.TE.159054.1.50:0,2021.TE.159054.1.93:0,2021.TE.171858.1.56:0,2021.TE.176659.1.42:0,2021.TE.176659.1.43:0,2021.TE.176659.1.71:0):0):1,2021.TE.159054.1.49:1,(2021.TE.130315.1.100:0,2021.TE.130315.1.51:0,2021.TE.156116.1.47:0):1,2021.GSMOL.1406781.0331.1:3,(2021.GSCAM.1359118.0325.1:0,2021.TE.103973.1.23:0,2021.TE.103973.1.7:0,2021.TE.130315.1.23:0,2021.TE.130315.1.50:0,2021.TE.130315.1.99:0,2021.TE.156116.1.48:0):0):1,2021.GSCAM.1359173.0325.1:1,(2021.GSCAM.1229713.0312.1:1,2021.GSCAM.1097012.0228.1:1,2021.GSCAM.1229323.0312.1:2,2021.GSCAM.1096443.0228.1:0):2,(2021.GSCAM.1095394.0227.1:0,2021.GSCAM.1096819.0228.1:0,2021.GSCAM.1298743.0319.1:0,2021.GSCAM.1359095.0325.1:0,2021.GSCAM.1359162.0325.1:0):0):1,((((2021.GSCAM.1096546.0228.1:1,(2021.GSCAM.1096383.0228.1:0,2021.GSCAM.1359543.0325.1:0):0):1,2021.GSCAM.1096414.0228.1:0):1,2021.GSCAM.1229222.0312.1:1,2021.GSCAM.1229732.0312.1:1,2021.GSCAM.1298768.0319.1:1,2021.GSCAM.1359577.0325.1:1,2021.GSCAM.1157912.0304.1:1,2021.GSCAM.1497611.0407.1:3,(2021.GSCAM.1096451.0228.1:0,2021.GSCAM.1096459.0228.1:0,2021.GSCAM.1096461.0228.1:0,2021.GSCAM.1166399.0305.1:0,2021.GSCAM.1167394.0305.1:0,2021.GSCAM.1169136.0306.1:0,2021.GSCAM.1169157.0306.1:0,2021.GSCAM.1169164.0306.1:0,2021.GSCAM.1169200.0306.1:0,2021.GSCAM.1229201.0312.1:0,2021.GSCAM.1229256.0312.1:0,2021.GSCAM.1229738.0312.1:0,2021.GSCAM.1229855.0312.1:0,2021.GSCAM.1229866.0312.1:0,2021.GSCAM.1298717.0319.1:0,2021.GSCAM.1298783.0319.1:0,2021.GSCAM.1359135.0325.1:0,2021.GSCAM.1359472.0325.1:0,2021.GSCAM.1359707.0325.1:0):0):1,2021.TE.130930.1.24:0):1,(2021.GSCAM.1080617.0225.1:0,2021.GSCAM.1096426.0228.1:0,2021.GSCAM.1096436.0228.1:0,2021.GSCAM.1096779.0228.1:0,2021.GSCAM.1229335.0312.1:0):1,((2021.GSCAM.1359566.0325.1:1,2021.GSCAM.1359562.0325.1:0):1,(2021.GSCAM.1298795.0319.1:0,2021.GSCAM.1298833.0319.1:0):0):1,2021.TE.70799.1.30:1,(2021.GSCAM.1229624.0312.1:3,2021.GSCAM.1359288.0325.1:0):1,((2021.GSCAM.1166273.0305.1:0,2021.GSCAM.1229745.0312.1:0,2021.GSCAM.1229752.0312.1:0):1,(2021.GSCAM.1157930.0304.1:0,2021.GSCAM.1157954.0304.1:0):0):1,(2021.GSCAM.1157953.0304.1:2,(2021.GSCAM.1157927.0304.1:0,2021.GSCAM.1169194.0306.1:0,2021.GSCAM.1229621.0312.1:0,2021.GSCAM.1229629.0312.1:0,2021.GSCAM.1229630.0312.1:0,2021.GSCAM.1359129.0325.1:0):0):1,(2021.GSCAM.1095395.0227.1:0,2021.GSCAM.1097021.0228.1:0):1,(2021.GSCAM.1229665.0312.1:0,2021.GSCAM.1229758.0312.1:0):1,2021.GSCAM.1096701.0228.1:1,(2021.GSCAM.1097022.0228.1:1,2021.GSCAM.977603.0211.1:0):1,(2021.GSCAM.1167326.0305.1:0,2021.GSCAM.1167336.0305.1:0,2021.GSCAM.1167387.0305.1:0,2021.GSCAM.1169225.0306.1:0,2021.GSCAM.1169265.0306.1:0,2021.GSCAM.1229886.0312.1:0):1,2021.GSCAM.1298623.0319.1:1,(2021.GSCAM.1095392.0227.1:0,2021.GSCAM.1095402.0227.1:0,2021.GSCAM.1229221.0312.1:0):1,2021.GSCAM.1166416.0305.1:1,2021.GSCAM.1298650.0319.1:1,(2021.GSCAM.1166482.0305.1:0,2021.GSCAM.1169224.0306.1:0,2021.GSCAM.1169252.0306.1:0):1,(2021.GSCAM.1169209.0306.1:0,2021.GSCAM.1169258.0306.1:0,2021.GSCAM.1219043.0311.1:0):1,2021.GSCAM.1298872.0319.1:1,(2021.GSCAM.1219078.0311.1:0,2021.GSCAM.1298654.0319.1:0,2021.GSCAM.1298789.0319.1:0,2021.GSCAM.1298827.0319.1:0,2021.GSCAM.1359216.0325.1:0,2021.GSCAM.1359625.0325.1:0):1,(2021.GSCAM.1359117.0325.1:0,2021.GSCAM.1359372.0325.1:0):1,2021.GSCAM.1229214.0312.1:1,2021.TE.89065.1.59:1,(2021.TE.171858.1.41:0,2021.TE.176659.1.40:0,2021.TE.176659.1.47:0):1,(2021.GSCAM.1229332.0312.1:0,2021.GSCAM.1298667.0319.1:0):1,2021.GSCAM.1229322.0312.1:1,2021.TE.70799.1.9:1,2021.GSCAM.1359683.0325.1:1,2021.GSCAM.1359449.0325.1:1,2021.GSCAM.1359170.0325.1:1,2021.GSCAM.1096514.0228.1:1,2021.GSCAM.1359626.0325.1:1,(2021.GSCAM.1359175.0325.1:0,2021.GSCAM.1359209.0325.1:0,2021.GSCAM.1359225.0325.1:0):1,2021.GSCAM.1359545.0325.1:1,(2021.TE.103973.1.20:0,2021.TE.104032.1.22:0,2021.TE.130315.1.134:0,2021.TE.130315.1.18:0):1,(2021.GSCAM.1229699.0312.1:0,2021.GSCAM.1359637.0325.1:0):1,2021.GSCAM.1359331.0325.1:1,2021.GSCAM.1219115.0311.1:1,2021.GSCAM.1298767.0319.1:1,2021.GSCAM.1359481.0325.1:1,2021.GSCAM.1097014.0228.1:1,(2021.GSCAM.1359450.0325.1:0,2021.GSCAM.1359538.0325.1:0):1,2021.GSCAM.1298692.0319.1:1,(2021.GSCAM.1157959.0304.1:0,2021.GSCAM.1359433.0325.1:0):1,2021.GSCAM.1095371.0227.1:1,2021.GSCAM.1359463.0325.1:1,2021.GSCAM.1229805.0312.1:1,2021.TE.68163.1.43:1,2021.GSCAM.1298711.0319.1:1,(2021.GSCAM.1069204.0225.1:0,2021.GSCAM.1080694.0225.1:0,2021.GSCAM.1082292.0226.1:0,2021.GSCAM.1082293.0226.1:0,2021.GSCAM.1082295.0226.1:0,2021.GSCAM.1082484.0226.1:0,2021.GSCAM.1082487.0226.1:0,2021.GSCAM.1085045.0226.1:0,2021.GSCAM.1085046.0226.1:0,2021.GSCAM.1088023.0226.1:0,2021.GSCAM.1095367.0227.1:0,2021.GSCAM.1095386.0227.1:0,2021.GSCAM.1095387.0227.1:0,2021.GSCAM.1095390.0227.1:0,2021.GSCAM.1095397.0227.1:0,2021.GSCAM.1095398.0227.1:0,2021.GSCAM.1095399.0227.1:0,2021.GSCAM.1095404.0227.1:0,2021.GSCAM.1096355.0228.1:0,2021.GSCAM.1096438.0228.1:0,2021.GSCAM.1096450.0228.1:0,2021.GSCAM.1096502.0228.1:0,2021.GSCAM.1096509.0228.1:0,2021.GSCAM.1096768.0228.1:0,2021.GSCAM.1096816.0228.1:0,2021.GSCAM.1096820.0228.1:0,2021.GSCAM.1096834.0228.1:0,2021.GSCAM.1096998.0228.1:0,2021.GSCAM.1097009.0228.1:0,2021.GSCAM.1097011.0228.1:0,2021.GSCAM.1097017.0228.1:0,2021.GSCAM.1097020.0228.1:0,2021.GSCAM.1157914.0304.1:0,2021.GSCAM.1157940.0304.1:0,2021.GSCAM.1157946.0304.1:0,2021.GSCAM.1157963.0304.1:0,2021.GSCAM.1166238.0305.1:0,2021.GSCAM.1166391.0305.1:0,2021.GSCAM.1166471.0305.1:0,2021.GSCAM.1167322.0305.1:0,2021.GSCAM.1167346.0305.1:0,2021.GSCAM.1167357.0305.1:0,2021.GSCAM.1167364.0305.1:0,2021.GSCAM.1167398.0305.1:0,2021.GSCAM.1167400.0305.1:0,2021.GSCAM.1167401.0305.1:0,2021.GSCAM.1167402.0305.1:0,2021.GSCAM.1167412.0305.1:0,2021.GSCAM.1167413.0305.1:0,2021.GSCAM.1167414.0305.1:0,2021.GSCAM.1167420.0305.1:0,2021.GSCAM.1169171.0306.1:0,2021.GSCAM.1169214.0306.1:0,2021.GSCAM.1169216.0306.1:0,2021.GSCAM.1169237.0306.1:0,2021.GSCAM.1169250.0306.1:0,2021.GSCAM.1169253.0306.1:0,2021.GSCAM.1169260.0306.1:0,2021.GSCAM.1169261.0306.1:0,2021.GSCAM.1229333.0312.1:0,2021.GSCAM.1229555.0312.1:0,2021.GSCAM.1229592.0312.1:0,2021.GSCAM.1229597.0312.1:0,2021.GSCAM.1229601.0312.1:0,2021.GSCAM.1229608.0312.1:0,2021.GSCAM.1229609.0312.1:0,2021.GSCAM.1229612.0312.1:0,2021.GSCAM.1229614.0312.1:0,2021.GSCAM.1229638.0312.1:0,2021.GSCAM.1229652.0312.1:0,2021.GSCAM.1229662.0312.1:0,2021.GSCAM.1229686.0312.1:0,2021.GSCAM.1229760.0312.1:0,2021.GSCAM.1229769.0312.1:0,2021.GSCAM.1229791.0312.1:0,2021.GSCAM.1229806.0312.1:0,2021.GSCAM.1229809.0312.1:0,2021.GSCAM.1229813.0312.1:0,2021.GSCAM.1229819.0312.1:0,2021.GSCAM.1229820.0312.1:0,2021.GSCAM.1229836.0312.1:0,2021.GSCAM.1229873.0312.1:0,2021.GSCAM.1229885.0312.1:0,2021.GSCAM.1229932.0312.1:0,2021.GSCAM.1298604.0319.1:0,2021.GSCAM.1298605.0319.1:0,2021.GSCAM.1298656.0319.1:0,2021.GSCAM.1298672.0319.1:0,2021.GSCAM.1298691.0319.1:0,2021.GSCAM.1298693.0319.1:0,2021.GSCAM.1298709.0319.1:0,2021.GSCAM.1298716.0319.1:0,2021.GSCAM.1298718.0319.1:0,2021.GSCAM.1298723.0319.1:0,2021.GSCAM.1298731.0319.1:0,2021.GSCAM.1298734.0319.1:0,2021.GSCAM.1298758.0319.1:0,2021.GSCAM.1298762.0319.1:0,2021.GSCAM.1298776.0319.1:0,2021.GSCAM.1298793.0319.1:0,2021.GSCAM.1298799.0319.1:0,2021.GSCAM.1298814.0319.1:0,2021.GSCAM.1298854.0319.1:0,2021.GSCAM.1298859.0319.1:0,2021.GSCAM.1298863.0319.1:0,2021.GSCAM.1298885.0319.1:0,2021.GSCAM.1298887.0319.1:0,2021.GSCAM.1298891.0319.1:0,2021.GSCAM.1298892.0319.1:0,2021.GSCAM.1359109.0325.1:0,2021.GSCAM.1359119.0325.1:0,2021.GSCAM.1359158.0325.1:0,2021.GSCAM.1359165.0325.1:0,2021.GSCAM.1359212.0325.1:0,2021.GSCAM.1359221.0325.1:0,2021.GSCAM.1359237.0325.1:0,2021.GSCAM.1359240.0325.1:0,2021.GSCAM.1359245.0325.1:0,2021.GSCAM.1359285.0325.1:0,2021.GSCAM.1359343.0325.1:0,2021.GSCAM.1359345.0325.1:0,2021.GSCAM.1359347.0325.1:0,2021.GSCAM.1359350.0325.1:0,2021.GSCAM.1359360.0325.1:0,2021.GSCAM.1359369.0325.1:0,2021.GSCAM.1359378.0325.1:0,2021.GSCAM.1359391.0325.1:0,2021.GSCAM.1359437.0325.1:0,2021.GSCAM.1359459.0325.1:0,2021.GSCAM.1359473.0325.1:0,2021.GSCAM.1359474.0325.1:0,2021.GSCAM.1359511.0325.1:0,2021.GSCAM.1359515.0325.1:0,2021.GSCAM.1359524.0325.1:0,2021.GSCAM.1359527.0325.1:0,2021.GSCAM.1359535.0325.1:0,2021.GSCAM.1359540.0325.1:0,2021.GSCAM.1359552.0325.1:0,2021.GSCAM.1359571.0325.1:0,2021.GSCAM.1359618.0325.1:0,2021.GSCAM.1359636.0325.1:0,2021.GSCAM.1359662.0325.1:0,2021.GSCAM.1399230.0330.1:0,2021.GSCAM.1406249.0331.1:0,2021.GSCAM.969131.0211.1:0,2021.GSCAM.969227.0211.1:0,2021.GSCAM.969884.0211.1:0,2021.GSTOS.1035901.0219.1:0,2021.TE.103973.1.27:0,2021.TE.104032.1.5:0,2021.TE.104032.1.65:0,2021.TE.68163.1.16:0,2021.TE.68163.1.42:0,2021.TE.68163.1.6:0,2021.TE.68163.1.62:0,2021.TE.68163.1.63:0,2021.TE.70929.1.26:0,2021.TE.70929.1.42:0,2021.TE.89065.1.46:0):0):1,2021.GSCAM.1166449.0305.1:0):1,(((2021.GSCAM.1229784.0312.1:2,2021.GSCAM.1229317.0312.1:2,2021.GSCAM.1359325.0325.1:0):2,2021.GSCAM.1359498.0325.1:0):1,2021.GSCAM.1229552.0312.1:7,2021.GSCAM.1096543.0228.1:7,(2021.GSCAM.1361535.0325.1:6,2021.GSCAM.1361566.0325.1:5,((((2021.GSCAM.1361538.0325.1:1,2021.GSCAM.1361531.0325.1:0):1,2021.GSCAM.1361536.0325.1:0):1,2021.GSCAM.1361532.0325.1:0):3,(2021.GSLIG.1360389.0325.1:0,2021.GSLIG.1366498.0326.1:0):2,2021.GSCAM.1361553.0325.1:7,(2021.GSCAM.1361611.0325.1:1,2021.GSCAM.1361612.0325.1:0):5,2021.GSCAM.1361560.0325.1:0):3,2021.GSCAM.1361578.0325.1:3,(((2021.GSCAM.1361585.0325.1:5,2021.GSCAM.1361577.0325.1:0):9,2021.GSCAM.1361610.0325.1:0):1,2021.GSCAM.1361583.0325.1:9,2021.GSCAM.1361626.0325.1:4,2021.GSCAM.1361617.0325.1:0):1,(2021.GSCAM.1361625.0325.1:2,2021.GSCAM.1361624.0325.1:0):1,2021.GSCAM.1361511.0325.1:9,(2021.GSCAM.1361520.0325.1:6,2021.GSCAM.1361557.0325.1:0):8,2021.GSCAM.1361602.0325.1:0):7,2021.GSCAM.1229656.0312.1:6,2021.GSCAM.1219053.0311.1:5,(2021.GSCAM.1166474.0305.1:0,2021.GSCAM.1359388.0325.1:0):0):1,2021.GSCAM.1359727.0325.1:4,2021.GSCAM.1359573.0325.1:0):1,(2021.GSLAZ.1091795.0227.1:2,2021.GSCAM.1359436.0325.1:0):1,((((2021.GSTAA.1222896.0312.1:1,2021.GSTAA.1222851.0312.1:0):1,(2021.GSTAA.1222895.0312.1:1,2021.GSTAA.1222828.0312.1:0):1,2021.GSTAA.1222916.0312.1:1,2021.GSTAA.1110379.0301.1:1,2021.GSTAA.1222873.0312.1:2,(2021.GSTAA.1222820.0312.1:0,2021.GSTAA.1222883.0312.1:0):0):1,((2021.GSTAA.1494689.0407.1:1,2021.GSTAA.1494707.0407.1:1,2021.GSTAA.1444734.0401.1:1,2021.GSTAA.1444769.0401.1:1,2021.GSTAA.1461261.0402.1:3,2021.GSTAA.1444759.0401.1:3,(2021.GSTAA.1489795.0406.1:9,2021.GSTAA.1494695.0407.1:0):3,2021.GSTAA.1444733.0401.1:2,2021.GSTAA.1494677.0407.1:2,2021.GSTAA.1444766.0401.1:0):1,(2021.GSTAA.1063458.0224.1:1,((2021.GSTAA.1461266.0402.1:1,2021.GSTAA.1461265.0402.1:0):1,(2021.GSTAA.1110320.0301.1:0,2021.GSTAA.1222864.0312.1:0,2021.GSTAA.1222900.0312.1:0,2021.GSTAA.1222901.0312.1:0):0):1,(2021.GSTAA.1222880.0312.1:3,2021.GSTAA.1222905.0312.1:0):2,2021.GSTAA.1222812.0312.1:2,(2021.GSTAA.1063416.0224.1:0,2021.GSTAA.1063452.0224.1:0,2021.GSTAA.1063453.0224.1:0,2021.GSTAA.1063454.0224.1:0,2021.GSTAA.1110319.0301.1:0,2021.GSTAA.1222799.0312.1:0,2021.GSTAA.1222800.0312.1:0,2021.GSTAA.1222836.0312.1:0,2021.GSTAA.1222860.0312.1:0,2021.GSTAA.1222874.0312.1:0,2021.GSTAA.1222908.0312.1:0,2021.GSTAA.1444748.0401.1:0,2021.GSTAA.1489800.0406.1:0,2021.GSTAA.1489801.0406.1:0):0):1,(2021.GSTAA.1461272.0402.1:1,(2021.GSTAA.1222906.0312.1:0,2021.GSTAA.1222911.0312.1:0,2021.GSTAA.1222913.0312.1:0):1,2021.GSTAA.1461259.0402.1:2,2021.GSTAA.1489807.0406.1:0):1,((2021.TE.176659.1.36:0,2021.TE.176659.1.81:0):1,2021.TE.159054.1.54:1,2021.TE.130315.1.68:0):1,(2021.GSTAA.1461271.0402.1:2,2021.GSTAA.1489830.0406.1:0):1,(2021.GSTAA.1110335.0301.1:1,(2021.GSTAA.1110355.0301.1:0,2021.GSTAA.1110377.0301.1:0,2021.GSTAA.1489767.0406.1:0):0):1,(2021.GSTAA.1063440.0224.1:1,2021.GSTAA.1015532.0217.1:0):1,(2021.GSTAA.1406299.0331.1:1,2021.GSTAA.1489741.0406.1:0):1,2021.GSTAA.1110383.0301.1:1,2021.GSTAA.1222853.0312.1:1,(2021.GSTAA.1063411.0224.1:0,2021.GSTAA.1063414.0224.1:0):1,2021.GSTAA.1063412.0224.1:1,(2021.GSTAA.1063444.0224.1:0,2021.GSTAA.1110306.0301.1:0):1,(2021.GSTAA.1110372.0301.1:0,2021.GSTAA.1222793.0312.1:0,2021.GSTAA.1222859.0312.1:0):1,(2021.GSTAA.1110350.0301.1:0,2021.GSTAA.1110351.0301.1:0):1,2021.GSTAA.1222790.0312.1:1,2021.GSTAA.1110376.0301.1:1,(2021.GSTAA.1110321.0301.1:1,2021.GSTAA.1406305.0331.1:1,2021.GSTAA.1110363.0301.1:3,(2021.GSTAA.1063469.0224.1:0,2021.GSTAA.1063471.0224.1:0,2021.GSTAA.1110364.0301.1:0):0):3,2021.GSTAA.1406302.0331.1:3,2021.GSTAA.1222829.0312.1:2,2021.GSTAA.1110373.0301.1:2,(2021.GSTAA.1063436.0224.1:0,2021.GSTAA.1063442.0224.1:0,2021.GSTAA.1063443.0224.1:0,2021.GSTAA.1063449.0224.1:0,2021.GSTAA.1063450.0224.1:0,2021.GSTAA.1063482.0224.1:0,2021.GSTAA.1110309.0301.1:0,2021.GSTAA.1110318.0301.1:0,2021.GSTAA.1110338.0301.1:0,2021.GSTAA.1110366.0301.1:0,2021.GSTAA.1110378.0301.1:0,2021.GSTAA.1110384.0301.1:0,2021.GSTAA.1110385.0301.1:0,2021.GSTAA.1222792.0312.1:0,2021.GSTAA.1222801.0312.1:0,2021.GSTAA.1222869.0312.1:0,2021.GSTAA.1222878.0312.1:0,2021.GSTAA.1222885.0312.1:0,2021.GSTAA.1222897.0312.1:0,2021.GSTAA.1489766.0406.1:0,2021.GSTAA.1489821.0406.1:0):0):1,2021.GSTAA.1222886.0312.1:1,((2021.GSTAA.1461262.0402.1:1,2021.GSTAA.1406307.0331.1:1,2021.GSTAA.1406300.0331.1:0):1,((2021.GSTAA.1494700.0407.1:1,2021.GSTAA.1444771.0401.1:0):1,(2021.GSTAA.1489814.0406.1:1,2021.GSTAA.1461257.0402.1:0):1,2021.GSTAA.1489768.0406.1:0):1,2021.GSTAA.1489829.0406.1:1,2021.GSTAA.1489748.0406.1:1,2021.GSTAA.1489831.0406.1:3,(2021.GSTAA.1494693.0407.1:1,2021.GSTAA.1489799.0406.1:0):2,2021.GSTAA.1406301.0331.1:2,2021.GSTAA.1222796.0312.1:2,2021.GSTAA.1406306.0331.1:2,(2021.GSTAA.1015537.0217.1:0,2021.GSTAA.1063415.0224.1:0,2021.GSTAA.1063434.0224.1:0,2021.GSTAA.1063447.0224.1:0,2021.GSTAA.1063478.0224.1:0,2021.GSTAA.1110345.0301.1:0,2021.GSTAA.1222837.0312.1:0,2021.GSTAA.1222838.0312.1:0,2021.GSTAA.1222863.0312.1:0,2021.GSTAA.1222889.0312.1:0,2021.GSTAA.1222912.0312.1:0,2021.GSTAA.1406304.0331.1:0,2021.GSTAA.1489743.0406.1:0,2021.GSTAA.1489813.0406.1:0,2021.GSTAA.1489826.0406.1:0):0):1,(2021.GSTAA.1444767.0401.1:1,(2021.GSTAA.1444744.0401.1:0,2021.GSTAA.1444758.0401.1:0,2021.GSTAA.1461254.0402.1:0):0):1,(2021.GSTAA.1185798.0309.1:1,(2021.GSTAA.1013095.0217.1:0,2021.GSTAA.1222802.0312.1:0):0):1,2021.GSTAA.1110340.0301.1:1,((2021.GSTAA.1063459.0224.1:0,2021.GSTAA.1222832.0312.1:0):1,2021.GSTAA.1063474.0224.1:0):1,2021.GSTAA.1110342.0301.1:1,2021.GSTAA.1222816.0312.1:1,(2021.GSTAA.1110356.0301.1:0,2021.GSTAA.1222842.0312.1:0):1,2021.GSTAA.1222877.0312.1:1,(2021.GSTAA.1222824.0312.1:0,2021.GSTAA.1222826.0312.1:0):1,2021.GSTAA.1063480.0224.1:1,2021.GSTAA.1185836.0309.1:3,2021.GSTAA.1489816.0406.1:3,2021.GSTAA.1461267.0402.1:2,2021.GSTAA.1222819.0312.1:2,((2021.GSTAA.1444732.0401.1:0,2021.GSTAA.1444760.0401.1:0):1,(2021.GSTAA.1489805.0406.1:1,2021.GSTAA.1185797.0309.1:1,2021.GSTAA.1444763.0401.1:0):1,2021.GSTAA.1185796.0309.1:2,2021.GSTAA.1185802.0309.1:2,2021.GSTAA.1110302.0301.1:0):2,(2021.GSTAA.1222858.0312.1:1,(2021.GSTAA.1185799.0309.1:1,2021.GSTAA.1185803.0309.1:0):2,2021.GSTAA.1461255.0402.1:2,2021.GSTAA.1444736.0401.1:2,(2021.GSTAA.1015536.0217.1:0,2021.GSTAA.1063433.0224.1:0,2021.GSTAA.1110303.0301.1:0,2021.GSTAA.1110325.0301.1:0,2021.GSTAA.1110341.0301.1:0,2021.GSTAA.1110381.0301.1:0):0):2,(2021.GSTAA.1489808.0406.1:0,2021.GSTAA.1489809.0406.1:0):2,2021.GSTAA.1222899.0312.1:2,2021.GSTAA.1110359.0301.1:2,2021.GSTAA.1110312.0301.1:2,2021.GSTAA.1222884.0312.1:2,2021.GSTAA.1494703.0407.1:2,(2021.GSLAZ.803898.0112.1:0,2021.GSPIE.940607.0205.1:0,2021.GSTAA.1015538.0217.1:0,2021.GSTAA.1015539.0217.1:0,2021.GSTAA.1015560.0217.1:0,2021.GSTAA.1063413.0224.1:0,2021.GSTAA.1063432.0224.1:0,2021.GSTAA.1063438.0224.1:0,2021.GSTAA.1063445.0224.1:0,2021.GSTAA.1063451.0224.1:0,2021.GSTAA.1063467.0224.1:0,2021.GSTAA.1063470.0224.1:0,2021.GSTAA.1063475.0224.1:0,2021.GSTAA.1063483.0224.1:0,2021.GSTAA.1063489.0224.1:0,2021.GSTAA.1110301.0301.1:0,2021.GSTAA.1110361.0301.1:0,2021.GSTAA.1110380.0301.1:0,2021.GSTAA.1222803.0312.1:0,2021.GSTAA.1222818.0312.1:0,2021.GSTAA.1222854.0312.1:0,2021.GSTAA.1222868.0312.1:0,2021.GSTAA.1222875.0312.1:0,2021.GSTAA.1222922.0312.1:0,2021.GSTAA.1222925.0312.1:0,2021.GSTAA.1222926.0312.1:0,2021.GSTAA.1444761.0401.1:0,2021.GSTAA.1461263.0402.1:0,2021.GSTAA.1489798.0406.1:0,2021.GSTAA.1489815.0406.1:0):0):1,(2021.GSSAR.1380019.0327.1:1,2021.GSSAR.1104654.0301.1:3,2021.GSSAR.1104656.0301.1:3,(2021.TE.156116.1.22:0,2021.TE.159054.1.65:0):2,(2021.GSCAM.1359244.0325.1:0,2021.GSSAR.1034793.0219.1:0,2021.GSSAR.1082254.0226.1:0,2021.GSSAR.1104645.0301.1:0,2021.GSSAR.1104647.0301.1:0,2021.GSSAR.1104649.0301.1:0,2021.GSSAR.1379985.0327.1:0):0):1,(2021.GSFVG.977643.0211.1:8,(2021.GSFVG.977616.0211.1:0,2021.GSFVG.977618.0211.1:0):2,(2021.GSFVG.977619.0211.1:0,2021.GSFVG.977628.0211.1:0,2021.GSFVG.977647.0211.1:0):0):1,(2021.TE.149306.1.19:3,2021.GSSIC.1199633.0310.1:2,2021.GSSIC.1199386.0310.1:0):1,2021.GSPIE.882652.0127.1:1,2021.GSTAA.1489822.0406.1:1,((2021.GSVEN.1198795.0310.1:2,2021.GSVEN.1198796.0310.1:2,2021.TE.156116.1.42:0):4,(2021.TE.164627.1.47:0,2021.TE.171858.1.38:0):0):1,2021.GSFVG.1109582.0301.1:1,2021.GSSIC.1198918.0310.1:1,2021.GSBAS.1442999.0401.1:1,2021.GSFVG.1109600.0301.1:11,2021.GSLAZ.1496001.0407.1:5,((((2021.GSLAZ.1259202.0316.1:1,2021.GSLAZ.1259199.0316.1:0):5,2021.GSLAZ.1259189.0316.1:0):5,2021.GSLAZ.1229130.0312.1:0):4,2021.GSLAZ.1080001.0225.1:0):5,(2021.GSLAZ.1259405.0316.1:3,2021.TE.70799.1.16:2,(2021.GSLAZ.1091793.0227.1:0,2021.TE.149306.1.21:0,2021.TE.149306.1.30:0):0):4,(((2021.GSTAA.1489749.0406.1:0,2021.GSTAA.1489772.0406.1:0):1,2021.GSTAA.1489773.0406.1:1,2021.GSTAA.1489774.0406.1:0):2,2021.GSTAA.1494699.0407.1:1,2021.GSTAA.1494704.0407.1:0):4,(((2021.GSTAA.1461273.0402.1:1,(2021.GSTAA.1461260.0402.1:0,2021.GSTAA.1461276.0402.1:0):1,2021.GSTAA.1461275.0402.1:0):1,(2021.GSTAA.1494698.0407.1:3,(2021.GSTAA.1444741.0401.1:0,2021.GSTAA.1444757.0401.1:0,2021.GSTAA.1494678.0407.1:0,2021.GSTAA.1494691.0407.1:0,2021.GSTAA.1494692.0407.1:0):0):1,2021.GSTAA.1110327.0301.1:1,2021.GSTAA.1494690.0407.1:3,(2021.GSTAA.1444746.0401.1:2,2021.GSTAA.1444754.0401.1:0):3,(2021.GSTAA.1063409.0224.1:0,2021.GSTAA.1222823.0312.1:0,2021.GSTAA.1222888.0312.1:0,2021.GSTAA.1222918.0312.1:0,2021.GSTAA.1406303.0331.1:0,2021.GSTAA.1489750.0406.1:0,2021.GSTAA.1489760.0406.1:0,2021.GSTAA.1489761.0406.1:0,2021.GSTAA.1489763.0406.1:0,2021.GSTAA.1489806.0406.1:0,2021.GSTAA.1489810.0406.1:0):0):1,(2021.GSTAA.1015552.0217.1:0,2021.GSTAA.1110332.0301.1:0):0):4,2021.TE.103976.1.13:4,((((2021.GSCAM.1390551.0329.1:5,2021.GSCAM.1447980.0402.1:5,2021.GSCAL.1390699.0329.1:5,2021.GSCAM.1390657.0329.1:5,((2021.GSCAM.1390501.0329.1:0,2021.GSCAM.1390509.0329.1:0,2021.GSCAM.1390511.0329.1:0):2,(2021.GSCAM.1307729.0322.1:0,2021.GSCAM.1307730.0322.1:0):0):4,(2021.GSCAM.1307742.0322.1:2,((2021.GSCAM.1307940.0322.1:2,(2021.GSCAM.1307863.0322.1:3,2021.GSCAM.1307939.0322.1:0):2,2021.GSCAM.1307935.0322.1:0):1,2021.GSCAM.1307936.0322.1:1,(2021.GSCAM.1307922.0322.1:0,2021.GSCAM.1307937.0322.1:0,2021.GSCAM.1307938.0322.1:0,2021.GSCAM.1307941.0322.1:0):0):1,((2021.GSCAM.1287708.0318.1:0,2021.GSCAM.1287709.0318.1:0):1,(2021.GSCAM.1287706.0318.1:0,2021.GSCAM.1390554.0329.1:0):0):1,(2021.GSCAM.1307873.0322.1:3,2021.GSCAM.1307862.0322.1:1,2021.GSCAM.1307884.0322.1:1,(2021.GSCAM.1307852.0322.1:0,2021.GSCAM.1307853.0322.1:0,2021.GSCAM.1307854.0322.1:0,2021.GSCAM.1307856.0322.1:0,2021.GSCAM.1307861.0322.1:0,2021.GSCAM.1307889.0322.1:0,2021.GSCAM.1307923.0322.1:0,2021.GSCAM.1424403.0401.1:0):0):3,(2021.GSCAM.1287521.0318.1:0,2021.GSCAM.1287523.0318.1:0,2021.GSCAM.1287525.0318.1:0,2021.GSCAM.1287527.0318.1:0,2021.GSCAM.1287528.0318.1:0,2021.GSCAM.1287532.0318.1:0,2021.GSCAM.1287554.0318.1:0,2021.GSCAM.1390684.0329.1:0,2021.GSCAM.1448007.0402.1:0):0):3,(((2021.GSCAM.1061062.0224.1:2,2021.GSCAM.1390683.0329.1:2,2021.GSCAM.1061270.0224.1:1,(2021.GSCAM.1287644.0318.1:0,2021.GSCAM.1287647.0318.1:0,2021.GSCAM.1287651.0318.1:0):1,2021.GSCAM.1307840.0322.1:3,(2021.GSCAM.1061205.0224.1:0,2021.GSCAM.1061265.0224.1:0,2021.GSCAM.1307933.0322.1:0,2021.GSCAM.1390673.0329.1:0,2021.GSCAM.1424405.0401.1:0):0):2,(2021.GSCAM.1390556.0329.1:5,2021.GSCAM.1287657.0318.1:0):2,(2021.GSCAM.1287440.0318.1:2,((2021.GSCAM.1061237.0224.1:0,2021.GSCAM.1061239.0224.1:0,2021.GSCAM.1061269.0224.1:0,2021.GSCAM.1424366.0401.1:0,2021.GSCAM.1424369.0401.1:0):1,2021.GSCAM.1061200.0224.1:1,(2021.GSCAM.1061224.0224.1:0,2021.GSCAM.1254783.0315.1:0,2021.GSCAM.1254790.0315.1:0):0):1,2021.GSCAM.1061245.0224.1:5,2021.GSCAM.1254771.0315.1:0):2,((2021.GSCAM.1390549.0329.1:2,2021.GSCAM.1287710.0318.1:0):1,2021.GSCAM.1287718.0318.1:0):2,2021.GSCAM.1307908.0322.1:2,(2021.GSCAM.1447794.0402.1:1,2021.GSCAM.1447797.0402.1:0):2,(2021.GSCAM.1447918.0402.1:1,2021.GSCAM.1287422.0318.1:0):2,(2021.GSCAM.1287678.0318.1:2,2021.GSCAM.1390637.0329.1:0):2,(2021.GSCAM.1447818.0402.1:0,2021.GSCAM.1447819.0402.1:0):2,(2021.GSCAM.1390664.0329.1:2,2021.GSCAM.1390667.0329.1:0):2,2021.GSCAM.1447955.0402.1:2,2021.GSCAM.1447943.0402.1:2,2021.GSCAM.1061044.0224.1:2,2021.GSCAM.1447789.0402.1:2,2021.GSCAM.1390520.0329.1:2,2021.GSCAM.1447833.0402.1:2,(2021.GSCAM.1424400.0401.1:0,2021.GSCAM.1424428.0401.1:0,2021.GSCAM.1424459.0401.1:0):2,2021.GSCAM.1307916.0322.1:2,2021.GSCAM.1287605.0318.1:2,2021.GSCAM.1287564.0318.1:2,2021.GSCAM.1287675.0318.1:2,2021.GSCAM.1447896.0402.1:2,2021.GSCAM.1307952.0322.1:2,2021.GSCAM.1173916.0308.1:2,2021.GSCAM.1390519.0329.1:2,((2021.GSCAM.1390721.0329.1:1,2021.GSCAM.1390730.0329.1:0):1,((((2021.GSCAM.1390661.0329.1:0,2021.GSCAM.1390668.0329.1:0):1,(2021.GSCAM.1390659.0329.1:0,2021.GSCAM.1390662.0329.1:0):0):1,2021.GSCAM.1447809.0402.1:1,2021.GSCAM.1447831.0402.1:4,(2021.GSCAM.1447810.0402.1:0,2021.GSCAM.1447811.0402.1:0,2021.GSCAM.1447812.0402.1:0):0):1,(2021.GSCAM.1390404.0329.1:0,2021.GSCAM.1390420.0329.1:0):1,(2021.GSCAM.1287579.0318.1:0,2021.GSCAM.1287602.0318.1:0,2021.GSCAM.1390403.0329.1:0):0):1,((2021.GSCAM.1390675.0329.1:1,(2021.GSCAM.1287642.0318.1:0,2021.GSCAM.1287669.0318.1:0):0):1,(2021.GSCAM.1287550.0318.1:0,2021.GSCAM.1287560.0318.1:0):2,2021.GSCAM.1287458.0318.1:2,(2021.GSCAM.1287510.0318.1:0,2021.GSCAM.1287511.0318.1:0,2021.GSCAM.1287513.0318.1:0,2021.GSCAM.1287526.0318.1:0,2021.GSCAM.1287529.0318.1:0,2021.GSCAM.1287537.0318.1:0):0):1,(2021.GSCAM.1307864.0322.1:1,(2021.GSCAM.1390489.0329.1:0,2021.GSCAM.1390493.0329.1:0):1,(2021.GSCAM.1307845.0322.1:0,2021.GSCAM.1307848.0322.1:0,2021.GSCAM.1307867.0322.1:0,2021.GSCAM.1390497.0329.1:0):0):1,(2021.GSCAM.1307977.0322.1:1,(2021.GSCAM.1287416.0318.1:0,2021.GSCAM.1287454.0318.1:0,2021.GSCAM.1287461.0318.1:0,2021.GSCAM.1287472.0318.1:0,2021.GSCAM.1287676.0318.1:0,2021.GSCAM.1287713.0318.1:0,2021.GSCAM.1287717.0318.1:0,2021.GSCAM.1287720.0318.1:0,2021.GSCAM.1287722.0318.1:0,2021.GSCAM.1390574.0329.1:0,2021.GSCAM.1390576.0329.1:0,2021.GSCAM.1390580.0329.1:0,2021.GSCAM.1390674.0329.1:0,2021.GSCAM.1424449.0401.1:0,2021.GSCAM.1447697.0402.1:0,2021.GSCAM.1447847.0402.1:0):0):1,(2021.GSCAM.1287613.0318.1:1,2021.GSCAM.1390457.0329.1:0):1,(2021.GSCAM.1447866.0402.1:2,(2021.GSCAM.1447765.0402.1:0,2021.GSCAM.1447860.0402.1:0,2021.GSCAM.1447863.0402.1:0):0):1,2021.GSCAM.1447793.0402.1:1,2021.GSCAM.1447799.0402.1:1,2021.GSCAM.1447885.0402.1:1,2021.GSCAM.1287541.0318.1:1,2021.GSCAM.1447986.0402.1:1,2021.GSCAM.1061042.0224.1:1,2021.GSCAM.1061054.0224.1:1,2021.GSCAM.1287545.0318.1:1,2021.GSCAM.1390726.0329.1:1,(2021.GSCAM.1390621.0329.1:0,2021.GSCAM.1390622.0329.1:0,2021.GSCAM.1390623.0329.1:0):1,2021.GSCAM.1447779.0402.1:1,2021.GSCAM.1390472.0329.1:1,2021.GSCAM.1447815.0402.1:1,2021.GSCAM.1287429.0318.1:1,2021.GSCAM.1287474.0318.1:1,(2021.GSCAM.1287503.0318.1:0,2021.GSCAM.1287574.0318.1:0):1,(2021.GSCAM.1307842.0322.1:0,2021.GSCAM.1307896.0322.1:0):1,2021.GSCAM.1447839.0402.1:1,2021.GSCAM.1287498.0318.1:1,2021.GSCAM.1287625.0318.1:1,2021.GSCAM.1447828.0402.1:22,(2021.GSCAM.1061088.0224.1:0,2021.GSCAM.1061210.0224.1:0):3,2021.GSCAM.1307826.0322.1:3,2021.GSCAM.1307962.0322.1:3,2021.GSCAM.1390406.0329.1:3,(2021.GSCAM.1390570.0329.1:1,(2021.GSCAM.1424439.0401.1:0,2021.GSCAM.1424442.0401.1:0):0):2,2021.GSCAM.1287619.0318.1:2,2021.GSCAM.1447735.0402.1:2,2021.GSCAM.1390454.0329.1:2,2021.GSCAM.1390723.0329.1:2,(2021.GSCAM.1447803.0402.1:0,2021.GSCAM.1447804.0402.1:0):2,2021.GSCAM.1287693.0318.1:2,2021.GSCAM.1447711.0402.1:2,2021.GSCAM.1390431.0329.1:2,(2021.GSCAM.1061046.0224.1:0,2021.GSCAM.1061065.0224.1:0,2021.GSCAM.1061068.0224.1:0,2021.GSCAM.1061123.0224.1:0,2021.GSCAM.1061202.0224.1:0,2021.GSCAM.1061238.0224.1:0,2021.GSCAM.1061272.0224.1:0,2021.GSCAM.1173773.0308.1:0,2021.GSCAM.1173828.0308.1:0,2021.GSCAM.1173910.0308.1:0,2021.GSCAM.1287419.0318.1:0,2021.GSCAM.1287420.0318.1:0,2021.GSCAM.1287433.0318.1:0,2021.GSCAM.1287434.0318.1:0,2021.GSCAM.1287441.0318.1:0,2021.GSCAM.1287445.0318.1:0,2021.GSCAM.1287452.0318.1:0,2021.GSCAM.1287456.0318.1:0,2021.GSCAM.1287460.0318.1:0,2021.GSCAM.1287470.0318.1:0,2021.GSCAM.1287518.0318.1:0,2021.GSCAM.1287519.0318.1:0,2021.GSCAM.1287522.0318.1:0,2021.GSCAM.1287531.0318.1:0,2021.GSCAM.1287534.0318.1:0,2021.GSCAM.1287604.0318.1:0,2021.GSCAM.1287670.0318.1:0,2021.GSCAM.1287690.0318.1:0,2021.GSCAM.1287695.0318.1:0,2021.GSCAM.1287696.0318.1:0,2021.GSCAM.1287698.0318.1:0,2021.GSCAM.1287700.0318.1:0,2021.GSCAM.1287701.0318.1:0,2021.GSCAM.1307925.0322.1:0,2021.GSCAM.1308004.0322.1:0,2021.GSCAM.1390413.0329.1:0,2021.GSCAM.1390441.0329.1:0,2021.GSCAM.1390456.0329.1:0,2021.GSCAM.1390485.0329.1:0,2021.GSCAM.1390603.0329.1:0,2021.GSCAM.1390604.0329.1:0,2021.GSCAM.1390634.0329.1:0,2021.GSCAM.1390645.0329.1:0,2021.GSCAM.1390652.0329.1:0,2021.GSCAM.1390718.0329.1:0,2021.GSCAM.1390727.0329.1:0,2021.GSCAM.1390729.0329.1:0,2021.GSCAM.1424377.0401.1:0,2021.GSCAM.1424378.0401.1:0,2021.GSCAM.1424395.0401.1:0,2021.GSCAM.1424411.0401.1:0,2021.GSCAM.1424426.0401.1:0,2021.GSCAM.1424429.0401.1:0,2021.GSCAM.1424458.0401.1:0,2021.GSCAM.1447739.0402.1:0,2021.GSCAM.1447740.0402.1:0,2021.GSCAM.1447787.0402.1:0,2021.GSCAM.1447791.0402.1:0,2021.GSCAM.1447806.0402.1:0,2021.GSCAM.1447807.0402.1:0,2021.GSCAM.1447830.0402.1:0,2021.GSCAM.1447851.0402.1:0,2021.GSCAM.1447874.0402.1:0,2021.GSCAM.1447953.0402.1:0,2021.GSCAM.1447957.0402.1:0,2021.GSCAM.1447962.0402.1:0,2021.GSCAM.1447978.0402.1:0):0):1,((2021.GSCAM.1061145.0224.1:0,2021.GSCAM.1061221.0224.1:0,2021.GSCAM.1061247.0224.1:0):1,2021.GSCAM.1447915.0402.1:45,2021.GSCAM.1447768.0402.1:3,2021.GSCAM.1061139.0224.1:3,2021.GSCAM.1061243.0224.1:2,2021.GSCAM.1061255.0224.1:2,2021.GSCAM.1061086.0224.1:2,(2021.GSCAM.1061047.0224.1:0,2021.GSCAM.1061187.0224.1:0,2021.GSCAM.1061188.0224.1:0,2021.GSCAM.1424386.0401.1:0):0):1,(2021.GSCAM.1061149.0224.1:1,((2021.GSCAM.1287508.0318.1:1,(2021.GSCAM.1390465.0329.1:0,2021.GSCAM.1390617.0329.1:0,2021.GSCAM.1390620.0329.1:0):0):1,2021.GSCAM.1390613.0329.1:1,(2021.GSCAM.1307817.0322.1:13,2021.GSCAM.1390587.0329.1:0):1,(2021.GSCAM.1061089.0224.1:0,2021.GSCAM.1185716.0309.1:0):1,2021.GSCAM.1390631.0329.1:1,(2021.GSCAM.1061217.0224.1:0,2021.GSCAM.1287435.0318.1:0,2021.GSCAM.1287479.0318.1:0,2021.GSCAM.1287505.0318.1:0,2021.GSCAM.1287597.0318.1:0,2021.GSCAM.1287600.0318.1:0,2021.GSCAM.1390611.0329.1:0,2021.GSCAM.1390612.0329.1:0,2021.GSCAM.1390614.0329.1:0):0):1,(2021.GSCAM.1307794.0322.1:1,2021.GSCAM.1307960.0322.1:1,(2021.GSCAM.1390538.0329.1:0,2021.GSCAM.1390565.0329.1:0,2021.GSCAM.1390589.0329.1:0,2021.GSCAM.1447707.0402.1:0,2021.GSCAM.1447928.0402.1:0,2021.GSCAM.1448009.0402.1:0):0):1,((2021.GSCAM.1287517.0318.1:0,2021.GSCAM.1447817.0402.1:0,2021.GSCAM.1447958.0402.1:0):1,2021.GSCAM.1287593.0318.1:2,(2021.GSCAM.1390417.0329.1:0,2021.GSCAM.1390418.0329.1:0,2021.GSCAM.1447895.0402.1:0):0):1,(2021.GSCAM.1307998.0322.1:2,2021.GSCAM.1447682.0402.1:0):1,(2021.GSCAM.1307973.0322.1:0,2021.GSCAM.1307980.0322.1:0,2021.GSCAM.1307981.0322.1:0,2021.GSCAM.1308002.0322.1:0,2021.GSCAM.1447939.0402.1:0,2021.GSCAM.1447948.0402.1:0):1,(2021.GSCAM.1287721.0318.1:0,2021.GSCAM.1287727.0318.1:0):1,(2021.GSCAM.1287680.0318.1:0,2021.GSCAM.1447852.0402.1:0):1,2021.GSCAM.1307851.0322.1:1,2021.GSCAM.1061127.0224.1:1,2021.GSCAM.1447853.0402.1:1,2021.GSCAM.1447938.0402.1:1,(2021.GSCAM.1061090.0224.1:0,2021.GSCAM.1061203.0224.1:0):1,(2021.GSCAM.1287533.0318.1:0,2021.GSCAM.1307811.0322.1:0,2021.GSCAM.1307816.0322.1:0):1,2021.GSCAM.1196979.0310.1:5,2021.GSCAM.1447840.0402.1:5,2021.GSCAM.1447832.0402.1:4,2021.GSCAM.1061072.0224.1:4,2021.GSCAM.1447699.0402.1:4,(2021.GSCAM.1307946.0322.1:0,2021.GSCAM.1307949.0322.1:0,2021.GSCAM.1307954.0322.1:0):3,(2021.GSCAM.1390585.0329.1:1,2021.GSCAM.1390609.0329.1:1,2021.GSCAM.1447701.0402.1:1,(2021.GSCAM.1390581.0329.1:0,2021.GSCAM.1390583.0329.1:0):1,(2021.GSCAM.1287542.0318.1:0,2021.GSCAM.1287543.0318.1:0,2021.GSCAM.1287555.0318.1:0,2021.GSCAM.1307982.0322.1:0,2021.GSCAM.1390566.0329.1:0,2021.GSCAM.1390582.0329.1:0,2021.GSCAM.1390584.0329.1:0,2021.GSCAM.1447685.0402.1:0,2021.GSCAM.1447693.0402.1:0,2021.GSCAM.1447931.0402.1:0,2021.GSCAM.1447934.0402.1:0,2021.GSCAM.1447940.0402.1:0,2021.GSCAM.1448006.0402.1:0):0):3,2021.GSCAM.1390719.0329.1:3,2021.GSCAM.1287666.0318.1:3,(2021.GSCAM.1447994.0402.1:1,2021.GSCAM.1448013.0402.1:1,(2021.GSCAM.1307944.0322.1:0,2021.GSCAM.1447990.0402.1:0):0):2,((2021.GSCAM.1307815.0322.1:1,2021.GSCAM.1307818.0322.1:0):1,(2021.GSCAM.1307820.0322.1:0,2021.GSCAM.1307822.0322.1:0):0):2,(2021.GSCAM.1061121.0224.1:1,2021.GSCAM.1424389.0401.1:1,2021.GSCAM.1307881.0322.1:4,2021.GSCAM.1447814.0402.1:2,(2021.GSCAM.1061256.0224.1:0,2021.GSCAM.1307799.0322.1:0,2021.GSCAM.1307926.0322.1:0,2021.GSCAM.1307927.0322.1:0,2021.GSCAM.1307929.0322.1:0,2021.GSCAM.1307930.0322.1:0,2021.GSCAM.1307932.0322.1:0,2021.GSCAM.1390541.0329.1:0,2021.GSCAM.1390553.0329.1:0,2021.GSCAM.1424388.0401.1:0,2021.GSCAM.1424390.0401.1:0,2021.GSCAM.1424391.0401.1:0,2021.GSCAM.1447748.0402.1:0,2021.GSCAM.1447752.0402.1:0,2021.GSCAM.1447762.0402.1:0,2021.GSCAM.1447763.0402.1:0,2021.GSCAM.1447950.0402.1:0,2021.GSCAM.1447952.0402.1:0):0):2,2021.GSCAM.1390660.0329.1:2,2021.GSCAM.1390467.0329.1:2,2021.GSCAM.1307800.0322.1:2,(2021.GSCAM.1447857.0402.1:0,2021.GSCAM.1447859.0402.1:0):2,2021.GSCAM.1287516.0318.1:2,(2021.GSCAM.1447781.0402.1:0,2021.GSCAM.1447782.0402.1:0):2,2021.GSCAM.1447844.0402.1:2,(2021.GSCAM.1061052.0224.1:0,2021.GSCAM.1061053.0224.1:0,2021.GSCAM.1061059.0224.1:0,2021.GSCAM.1061063.0224.1:0,2021.GSCAM.1061079.0224.1:0,2021.GSCAM.1061084.0224.1:0,2021.GSCAM.1061119.0224.1:0,2021.GSCAM.1061212.0224.1:0,2021.GSCAM.1308006.0322.1:0,2021.GSCAM.1390400.0329.1:0,2021.GSCAM.1447691.0402.1:0,2021.GSCAM.1447764.0402.1:0,2021.GSCAM.1447784.0402.1:0,2021.GSCAM.1447850.0402.1:0,2021.GSCAM.1447877.0402.1:0,2021.GSCAM.1447917.0402.1:0,2021.GSCAM.1447929.0402.1:0):0):1,(((2021.GSCAM.1390640.0329.1:1,(2021.GSCAM.1390460.0329.1:0,2021.GSCAM.1390461.0329.1:0,2021.GSCAM.1390627.0329.1:0):0):1,2021.GSCAM.1061071.0224.1:1,2021.GSCAM.1061073.0224.1:0):1,(2021.GSCAM.1390478.0329.1:0,2021.GSCAM.1447800.0402.1:0,2021.GSCAM.1447801.0402.1:0):1,2021.GSCAM.1061045.0224.1:1,(2021.GSCAM.1061150.0224.1:0,2021.GSCAM.1061209.0224.1:0,2021.GSCAM.1061219.0224.1:0,2021.GSCAM.1061228.0224.1:0,2021.GSCAM.1447733.0402.1:0,2021.GSCAM.1447734.0402.1:0):1,(2021.GSCAM.1061264.0224.1:0,2021.GSCAM.1061271.0224.1:0,2021.GSCAM.1061273.0224.1:0,2021.GSCAM.1061274.0224.1:0):1,2021.GSCAM.1390656.0329.1:1,(2021.GSCAM.1061246.0224.1:0,2021.GSCAM.1061268.0224.1:0):1,2021.GSCAM.1390377.0329.1:1,2021.GSCAM.1287561.0318.1:5,2021.GSCAM.1287697.0318.1:3,(2021.GSCAM.1390414.0329.1:1,2021.GSCAM.1287648.0318.1:1,(2021.GSCAM.1287615.0318.1:0,2021.GSCAM.1287618.0318.1:0,2021.GSCAM.1424452.0401.1:0):0):2,2021.GSCAM.1447766.0402.1:2,2021.GSCAM.1061198.0224.1:2,(2021.GSCAM.1061074.0224.1:0,2021.GSCAM.1061075.0224.1:0,2021.GSCAM.1061249.0224.1:0,2021.GSCAM.1061267.0224.1:0,2021.GSCAM.1061275.0224.1:0,2021.GSCAM.1173780.0308.1:0,2021.GSCAM.1390473.0329.1:0,2021.GSCAM.1390482.0329.1:0,2021.GSCAM.1390562.0329.1:0,2021.GSCAM.1424446.0401.1:0,2021.GSCAM.1424454.0401.1:0,2021.GSCAM.1447677.0402.1:0,2021.GSCAM.1447773.0402.1:0,2021.GSCAM.1447805.0402.1:0,2021.GSCAM.1447848.0402.1:0,2021.GSCAM.1447916.0402.1:0):0):1,((2021.GSCAM.1390655.0329.1:1,(2021.GSCAM.1287611.0318.1:0,2021.GSCAM.1287616.0318.1:0):1,(2021.GSCAM.1447965.0402.1:0,2021.GSCAM.1447966.0402.1:0,2021.GSCAM.1447968.0402.1:0,2021.GSCAM.1447969.0402.1:0):3,(2021.GSCAM.1287436.0318.1:0,2021.GSCAM.1287607.0318.1:0,2021.GSCAM.1287610.0318.1:0,2021.GSCAM.1447777.0402.1:0):0):1,((2021.GSCAM.1447783.0402.1:0,2021.GSCAM.1447790.0402.1:0,2021.GSCAM.1447858.0402.1:0,2021.GSCAM.1447889.0402.1:0,2021.GSCAM.1447890.0402.1:0):1,(2021.GSCAM.1287442.0318.1:0,2021.GSCAM.1287443.0318.1:0):0):1,2021.GSCAM.1307868.0322.1:1,2021.GSCAM.1307904.0322.1:1,2021.GSCAM.1390628.0329.1:3,(2021.GSCAM.1390648.0329.1:2,2021.GSCAM.1287694.0318.1:2,(2021.GSCAM.1061185.0224.1:0,2021.GSCAM.1287544.0318.1:0,2021.GSCAM.1287683.0318.1:0,2021.GSCAM.1424410.0401.1:0,2021.GSCAM.1447880.0402.1:0):0):2,(2021.GSCAM.1307878.0322.1:0,2021.GSCAM.1307879.0322.1:0):2,(2021.GSCAM.1061091.0224.1:0,2021.GSCAM.1061094.0224.1:0,2021.GSCAM.1307808.0322.1:0,2021.GSCAM.1307843.0322.1:0,2021.GSCAM.1307844.0322.1:0,2021.GSCAM.1307846.0322.1:0,2021.GSCAM.1307847.0322.1:0,2021.GSCAM.1307855.0322.1:0,2021.GSCAM.1307900.0322.1:0,2021.GSCAM.1307905.0322.1:0,2021.GSCAM.1307910.0322.1:0,2021.GSCAM.1307918.0322.1:0,2021.GSCAM.1307919.0322.1:0,2021.GSCAM.1390490.0329.1:0,2021.GSCAM.1390498.0329.1:0,2021.GSCAM.1390597.0329.1:0):0):1,((2021.GSCAM.1447769.0402.1:0,2021.GSCAM.1447770.0402.1:0):1,2021.GSCAM.1447788.0402.1:1,2021.GSCAM.1287623.0318.1:1,2021.GSCAM.1390391.0329.1:1,(2021.GSCAM.1390396.0329.1:0,2021.GSCAM.1390397.0329.1:0):1,2021.GSCAM.1390380.0329.1:1,2021.GSCAM.1287557.0318.1:4,2021.GSCAM.1447709.0402.1:2,(2021.GSCAM.1061078.0224.1:0,2021.GSCAM.1287431.0318.1:0,2021.GSCAM.1287512.0318.1:0,2021.GSCAM.1287536.0318.1:0,2021.GSCAM.1390379.0329.1:0,2021.GSCAM.1390381.0329.1:0,2021.GSCAM.1390383.0329.1:0,2021.GSCAM.1390384.0329.1:0,2021.GSCAM.1390385.0329.1:0,2021.GSCAM.1390387.0329.1:0,2021.GSCAM.1390388.0329.1:0,2021.GSCAM.1390390.0329.1:0,2021.GSCAM.1390392.0329.1:0,2021.GSCAM.1390393.0329.1:0,2021.GSCAM.1390394.0329.1:0,2021.GSCAM.1390399.0329.1:0,2021.GSCAM.1390453.0329.1:0,2021.GSCAM.1447816.0402.1:0):0):1,(((2021.GSCAM.1254911.0315.1:1,2021.GSCAM.1254887.0315.1:0):1,((2021.GSCAM.1287649.0318.1:0,2021.GSCAM.1287650.0318.1:0):2,(2021.GSCAM.1390444.0329.1:0,2021.GSCAM.1390445.0329.1:0,2021.GSCAM.1390449.0329.1:0,2021.GSCAM.1390450.0329.1:0,2021.GSCAM.1447910.0402.1:0):0):1,2021.GSCAM.1447954.0402.1:1,2021.GSCAM.1447868.0402.1:1,2021.GSCAM.1390647.0329.1:3,2021.GSCAM.1287599.0318.1:2,2021.GSCAM.1447873.0402.1:2,2021.GSCAM.1390395.0329.1:2,(2021.GSCAM.1061048.0224.1:0,2021.GSCAM.1061223.0224.1:0,2021.GSCAM.1254901.0315.1:0,2021.GSCAM.1254917.0315.1:0,2021.GSCAM.1287507.0318.1:0,2021.GSCAM.1287581.0318.1:0,2021.GSCAM.1287624.0318.1:0,2021.GSCAM.1287628.0318.1:0,2021.GSCAM.1390408.0329.1:0,2021.GSCAM.1390409.0329.1:0,2021.GSCAM.1447771.0402.1:0,2021.GSCAM.1447813.0402.1:0,2021.GSCAM.1447823.0402.1:0,2021.GSCAM.1447861.0402.1:0,2021.GSCAM.1447875.0402.1:0,2021.GSCAM.1447905.0402.1:0):0):1,2021.GSCAM.1287672.0318.1:1,2021.GSCAM.1390448.0329.1:2,2021.GSCAM.1424461.0401.1:2,2021.GSCAM.1287665.0318.1:2,(2021.GSCAM.1061132.0224.1:0,2021.GSCAM.1197035.0310.1:0,2021.GSCAM.1287702.0318.1:0,2021.GSCAM.1390507.0329.1:0,2021.GSCAM.1390512.0329.1:0):0):1,((2021.GSCAM.1390632.0329.1:1,(2021.GSCAM.1390462.0329.1:0,2021.GSCAM.1390464.0329.1:0):0):1,2021.GSCAM.1390643.0329.1:1,2021.GSCAM.1061050.0224.1:1,2021.GSCAM.1447776.0402.1:0):1,2021.GSCAM.1287548.0318.1:1,(2021.GSCAM.1061057.0224.1:1,2021.GSCAM.1287622.0318.1:12,2021.GSCAM.1390610.0329.1:0):1,(((2021.GSCAM.1287575.0318.1:1,(2021.GSCAM.1287475.0318.1:0,2021.GSCAM.1287573.0318.1:0,2021.GSCAM.1287591.0318.1:0):0):1,2021.GSCAM.1447834.0402.1:1,2021.GSCAM.1390405.0329.1:1,(2021.GSCAM.1287478.0318.1:0,2021.GSCAM.1287487.0318.1:0,2021.GSCAM.1287491.0318.1:0,2021.GSCAM.1287608.0318.1:0,2021.GSCAM.1287609.0318.1:0,2021.GSCAM.1287620.0318.1:0):0):1,(2021.GSCAM.1287601.0318.1:3,(2021.GSCAM.1287483.0318.1:0,2021.GSCAM.1287485.0318.1:0,2021.GSCAM.1287603.0318.1:0):0):1,2021.GSCAM.1185714.0309.1:10,((2021.GSCAM.1424413.0401.1:0,2021.GSCAM.1424435.0401.1:0):2,2021.GSCAM.1390616.0329.1:0):3,(2021.GSCAM.1061095.0224.1:0,2021.GSCAM.1061097.0224.1:0,2021.GSCAM.1287590.0318.1:0):0):1,(((2021.GSCAM.1061250.0224.1:1,2021.GSCAM.1061133.0224.1:0):1,(2021.GSCAM.1061061.0224.1:0,2021.GSCAM.1061231.0224.1:0):1,2021.GSCAM.1061189.0224.1:1,2021.GSCAM.1061161.0224.1:0):1,2021.GSCAM.1061190.0224.1:1,(2021.GSCAM.1061144.0224.1:0,2021.GSCAM.1061211.0224.1:0):0):1,(2021.GSCAM.1390435.0329.1:1,2021.GSCAM.1390728.0329.1:1,2021.GSCAM.1307985.0322.1:2,(2021.GSCAM.1390425.0329.1:0,2021.GSCAM.1390429.0329.1:0,2021.GSCAM.1390432.0329.1:0,2021.GSCAM.1390433.0329.1:0,2021.GSCAM.1390438.0329.1:0,2021.GSCAM.1390439.0329.1:0,2021.GSCAM.1390440.0329.1:0,2021.GSCAM.1390452.0329.1:0):0):1,(2021.GSCAM.1287668.0318.1:1,2021.GSCAM.1424379.0401.1:1,(2021.GSCAM.1447825.0402.1:0,2021.GSCAM.1447827.0402.1:0):2,(2021.GSCAM.1061056.0224.1:0,2021.GSCAM.1061058.0224.1:0,2021.GSCAM.1061060.0224.1:0,2021.GSCAM.1061076.0224.1:0,2021.GSCAM.1173835.0308.1:0,2021.GSCAM.1173907.0308.1:0,2021.GSCAM.1307928.0322.1:0,2021.GSCAM.1447808.0402.1:0,2021.GSCAM.1447865.0402.1:0):0):1,(2021.GSCAM.1447795.0402.1:1,2021.GSCAM.1390618.0329.1:1,2021.GSCAM.1287432.0318.1:2,2021.GSCAM.1390651.0329.1:0):1,(2021.GSCAM.1447914.0402.1:1,2021.GSCAM.1287584.0318.1:1,(2021.GSCAM.1287477.0318.1:0,2021.GSCAM.1287482.0318.1:0,2021.GSCAM.1424406.0401.1:0,2021.GSCAM.1424455.0401.1:0,2021.GSCAM.1447913.0402.1:0):0):1,((2021.GSCAM.1447837.0402.1:1,(2021.GSCAM.1447778.0402.1:0,2021.GSCAM.1447780.0402.1:0,2021.GSCAM.1447786.0402.1:0,2021.GSCAM.1447869.0402.1:0,2021.GSCAM.1447870.0402.1:0):1,2021.GSCAM.1287691.0318.1:0):1,(2021.GSCAM.1061262.0224.1:0,2021.GSCAM.1254775.0315.1:0,2021.GSCAM.1287453.0318.1:0,2021.GSCAM.1287455.0318.1:0,2021.GSCAM.1287471.0318.1:0):0):1,2021.GSCAM.1390537.0329.1:1,(2021.GSCAM.1287418.0318.1:1,(2021.GSCAM.1287412.0318.1:0,2021.GSCAM.1287546.0318.1:0,2021.GSCAM.1287667.0318.1:0,2021.GSCAM.1390679.0329.1:0):0):1,(2021.GSCAM.1307996.0322.1:1,2021.GSCAM.1307836.0322.1:2,2021.GSCAM.1307997.0322.1:0):1,(2021.GSCAM.1390451.0329.1:1,(2021.GSCAM.1390427.0329.1:0,2021.GSCAM.1390430.0329.1:0,2021.GSCAM.1390437.0329.1:0):2,2021.GSCAM.1390428.0329.1:0):1,((2021.GSCAM.1287735.0318.1:0,2021.GSCAM.1390677.0329.1:0):1,(2021.GSCAM.1287682.0318.1:0,2021.GSCAM.1307974.0322.1:0):0):1,(2021.GSCAM.1424464.0401.1:2,(2021.GSCAM.1447974.0402.1:0,2021.GSCAM.1447976.0402.1:0):2,2021.GSCAM.1307934.0322.1:2,(2021.GSCAM.1307931.0322.1:0,2021.GSCAM.1390644.0329.1:0):0):1,(2021.GSCAM.1447802.0402.1:1,(2021.GSCAM.1287592.0318.1:0,2021.GSCAM.1287594.0318.1:0,2021.GSCAM.1287596.0318.1:0,2021.GSCAM.1287598.0318.1:0,2021.GSCAM.1390548.0329.1:0,2021.GSCAM.1390594.0329.1:0):0):1,((2021.GSCAM.1307744.0322.1:0,2021.GSCAM.1307749.0322.1:0):1,(2021.GSCAM.1061041.0224.1:0,2021.GSCAM.1061077.0224.1:0,2021.GSCAM.1061080.0224.1:0,2021.GSCAM.1061083.0224.1:0,2021.GSCAM.1061085.0224.1:0):0):1,2021.GSCAM.1424445.0401.1:1,((2021.GSCAM.1447887.0402.1:4,2021.GSCAM.1447886.0402.1:0):1,2021.GSCAM.1447871.0402.1:0):1,(2021.GSCAM.1287447.0318.1:1,2021.GSCAM.1447821.0402.1:0):1,((2021.GSCAM.1307895.0322.1:0,2021.GSCAM.1390629.0329.1:0):1,(2021.GSCAM.1307901.0322.1:0,2021.GSCAM.1390586.0329.1:0,2021.GSCAM.1390592.0329.1:0,2021.GSCAM.1390593.0329.1:0,2021.GSCAM.1424382.0401.1:0):0):1,2021.GSCAM.1307858.0322.1:1,(2021.GSCAM.1287549.0318.1:1,2021.GSCAM.1287556.0318.1:0):1,(2021.GSCAM.1287421.0318.1:1,(2021.GSCAM.1390434.0329.1:0,2021.GSCAM.1390436.0329.1:0):0):1,(2021.GSCAM.1287645.0318.1:1,2021.GSCAM.1287646.0318.1:0):1,2021.GSCAM.1061254.0224.1:1,(2021.GSCAM.1390653.0329.1:2,(2021.GSCAM.1390650.0329.1:0,2021.GSCAM.1390665.0329.1:0,2021.GSCAM.1390670.0329.1:0):0):1,(2021.GSCAM.1447891.0402.1:8,2021.GSCAM.1447894.0402.1:3,2021.GSCAM.1390471.0329.1:2,2021.GSCAM.1307965.0322.1:0):1,(2021.GSCAM.1061258.0224.1:0,2021.GSCAM.1287459.0318.1:0):1,(2021.GSCAM.1307772.0322.1:0,2021.GSCAM.1390447.0329.1:0):1,2021.GSCAM.1390402.0329.1:1,(2021.GSCAM.1287448.0318.1:0,2021.GSCAM.1287467.0318.1:0,2021.GSCAM.1287688.0318.1:0,2021.GSCAM.1447838.0402.1:0,2021.GSCAM.1447849.0402.1:0):1,(2021.GSCAM.1173853.0308.1:0,2021.GSCAM.1173922.0308.1:0):1,2021.GSCAM.1390534.0329.1:1,(2021.GSCAM.1287736.0318.1:3,(2021.GSCAM.1061043.0224.1:0,2021.GSCAM.1307988.0322.1:0):0):1,2021.GSCAM.1447775.0402.1:1,2021.GSCAM.1390625.0329.1:1,(2021.GSCAM.1061235.0224.1:0,2021.GSCAM.1287587.0318.1:0,2021.GSCAM.1287588.0318.1:0,2021.GSCAM.1287589.0318.1:0,2021.GSCAM.1424367.0401.1:0,2021.GSCAM.1447900.0402.1:0,2021.GSCAM.1447901.0402.1:0):1,(2021.GSCAM.1287535.0318.1:7,2021.GSCAM.1447835.0402.1:0):1,(2021.GSCAM.1447785.0402.1:0,2021.GSCAM.1447822.0402.1:0):1,2021.GSCAM.1287558.0318.1:1,(2021.GSCAM.1307803.0322.1:0,2021.GSCAM.1424430.0401.1:0):1,(2021.GSCAM.1061232.0224.1:0,2021.GSCAM.1061241.0224.1:0,2021.GSCAM.1061242.0224.1:0):1,2021.GSCAM.1287476.0318.1:1,2021.GSCAM.1448014.0402.1:1,2021.GSCAM.1308003.0322.1:1,2021.GSCAM.1061177.0224.1:1,2021.GSCAM.1390479.0329.1:1,2021.GSCAM.1447681.0402.1:1,2021.GSCAM.1447973.0402.1:1,2021.GSCAM.1308008.0322.1:1,2021.GSCAM.1390525.0329.1:1,2021.GSCAM.1390682.0329.1:1,2021.GSCAM.1287677.0318.1:1,2021.GSCAM.1061146.0224.1:1,2021.GSCAM.1061186.0224.1:1,2021.GSCAM.1390424.0329.1:1,2021.GSCAM.1287707.0318.1:1,(2021.GSCAM.1390535.0329.1:0,2021.GSCAM.1390536.0329.1:0):1,2021.GSCAM.1390572.0329.1:1,(2021.GSCAM.1447907.0402.1:0,2021.GSCAM.1447911.0402.1:0):1,(2021.GSCAM.1061064.0224.1:0,2021.GSCAM.1287681.0318.1:0,2021.GSCAM.1308009.0322.1:0,2021.GSCAM.1447893.0402.1:0):1,(2021.GSCAM.1287423.0318.1:0,2021.GSCAM.1287424.0318.1:0):1,2021.GSCAM.1390521.0329.1:1,2021.GSCAL.1390691.0329.1:1,2021.GSCAM.1061148.0224.1:1,2021.GSCAM.1448011.0402.1:1,2021.GSCAM.1061124.0224.1:1,2021.GSCAM.1287486.0318.1:1,2021.GSCAM.1287417.0318.1:1,2021.GSCAM.1173789.0308.1:1,2021.GSCAM.1447862.0402.1:1,2021.GSCAM.1390595.0329.1:1,2021.GSCAM.1390466.0329.1:1,2021.GSCAM.1307866.0322.1:1,2021.GSCAM.1061038.0224.1:1,2021.GSCAM.1447932.0402.1:1,2021.GSCAM.1287494.0318.1:1,2021.GSCAM.1287539.0318.1:1,2021.GSCAM.1287500.0318.1:1,2021.GSCAM.1173865.0308.1:116,2021.GSCAM.1287553.0318.1:38,2021.GSCAM.1390533.0329.1:7,2021.GSCAM.1447846.0402.1:7,2021.GSCAM.1447892.0402.1:6,2021.GSCAM.1287692.0318.1:6,2021.GSCAM.1061266.0224.1:5,2021.GSCAM.1447826.0402.1:5,2021.GSCAM.1287662.0318.1:4,(2021.GSCAM.1307877.0322.1:0,2021.GSCAM.1307921.0322.1:0):4,((2021.GSCAM.1307950.0322.1:0,2021.GSCAM.1307951.0322.1:0):3,2021.GSCAM.1447796.0402.1:1,2021.GSCAM.1424420.0401.1:0):4,(2021.GSCAM.1061092.0224.1:2,2021.GSCAM.1061096.0224.1:1,(2021.GSCAM.1061040.0224.1:0,2021.GSCAM.1061098.0224.1:0):0):4,2021.GSCAM.1287428.0318.1:4,(2021.GSCAM.1287449.0318.1:0,2021.GSCAM.1287473.0318.1:0):3,(2021.GSCAM.1061163.0224.1:1,(2021.GSCAM.1307994.0322.1:0,2021.GSCAM.1307995.0322.1:0):1,2021.GSCAM.1307989.0322.1:1,(2021.GSCAM.1061134.0224.1:0,2021.GSCAM.1061169.0224.1:0,2021.GSCAM.1061176.0224.1:0,2021.GSCAM.1061178.0224.1:0,2021.GSCAM.1390563.0329.1:0,2021.GSCAM.1390590.0329.1:0,2021.GSCAM.1390591.0329.1:0,2021.GSCAM.1447688.0402.1:0,2021.GSCAM.1448002.0402.1:0,2021.GSCAM.1448015.0402.1:0):0):3,2021.GSCAM.1390488.0329.1:3,2021.GSCAM.1061039.0224.1:3,2021.GSCAM.1287565.0318.1:3,(2021.GSCAM.1447695.0402.1:0,2021.GSCAM.1447993.0402.1:0):3,2021.GSCAM.1287439.0318.1:3,(2021.GSCAM.1166507.0305.1:2,2021.GSCAM.1061164.0224.1:8,2021.GSCAM.1359177.0325.1:7,2021.GSCAM.1229645.0312.1:4,(2021.GSCAM.1166475.0305.1:5,2021.GSCAM.1298994.0319.1:0):4,2021.GSCAM.1359478.0325.1:3,2021.GSCAM.1229582.0312.1:3,2021.GSCAM.1166518.0305.1:3,(2021.GSCAM.1167379.0305.1:0,2021.GSCAM.1229703.0312.1:0):0):2,(2021.GSCAM.1061066.0224.1:0,2021.GSCAM.1061069.0224.1:0,2021.GSCAM.1061081.0224.1:0,2021.GSCAM.1061082.0224.1:0,2021.GSCAM.1061104.0224.1:0,2021.GSCAM.1061110.0224.1:0,2021.GSCAM.1061122.0224.1:0,2021.GSCAM.1061125.0224.1:0,2021.GSCAM.1061136.0224.1:0,2021.GSCAM.1061138.0224.1:0,2021.GSCAM.1061147.0224.1:0,2021.GSCAM.1061151.0224.1:0,2021.GSCAM.1061152.0224.1:0,2021.GSCAM.1061154.0224.1:0,2021.GSCAM.1061162.0224.1:0,2021.GSCAM.1061180.0224.1:0,2021.GSCAM.1061183.0224.1:0,2021.GSCAM.1061191.0224.1:0,2021.GSCAM.1061199.0224.1:0,2021.GSCAM.1061208.0224.1:0,2021.GSCAM.1061216.0224.1:0,2021.GSCAM.1061227.0224.1:0,2021.GSCAM.1061244.0224.1:0,2021.GSCAM.1061253.0224.1:0,2021.GSCAM.1061257.0224.1:0,2021.GSCAM.1061260.0224.1:0,2021.GSCAM.1061263.0224.1:0,2021.GSCAM.1173289.0308.1:0,2021.GSCAM.1173814.0308.1:0,2021.GSCAM.1173843.0308.1:0,2021.GSCAM.1185556.0309.1:0,2021.GSCAM.1254726.0315.1:0,2021.GSCAM.1254781.0315.1:0,2021.GSCAM.1254784.0315.1:0,2021.GSCAM.1254786.0315.1:0,2021.GSCAM.1254792.0315.1:0,2021.GSCAM.1254795.0315.1:0,2021.GSCAM.1287411.0318.1:0,2021.GSCAM.1287437.0318.1:0,2021.GSCAM.1287438.0318.1:0,2021.GSCAM.1287446.0318.1:0,2021.GSCAM.1287450.0318.1:0,2021.GSCAM.1287451.0318.1:0,2021.GSCAM.1287457.0318.1:0,2021.GSCAM.1287462.0318.1:0,2021.GSCAM.1287464.0318.1:0,2021.GSCAM.1287466.0318.1:0,2021.GSCAM.1287468.0318.1:0,2021.GSCAM.1287469.0318.1:0,2021.GSCAM.1287480.0318.1:0,2021.GSCAM.1287481.0318.1:0,2021.GSCAM.1287484.0318.1:0,2021.GSCAM.1287488.0318.1:0,2021.GSCAM.1287490.0318.1:0,2021.GSCAM.1287492.0318.1:0,2021.GSCAM.1287495.0318.1:0,2021.GSCAM.1287496.0318.1:0,2021.GSCAM.1287497.0318.1:0,2021.GSCAM.1287514.0318.1:0,2021.GSCAM.1287520.0318.1:0,2021.GSCAM.1287538.0318.1:0,2021.GSCAM.1287547.0318.1:0,2021.GSCAM.1287559.0318.1:0,2021.GSCAM.1287562.0318.1:0,2021.GSCAM.1287563.0318.1:0,2021.GSCAM.1287567.0318.1:0,2021.GSCAM.1287568.0318.1:0,2021.GSCAM.1287569.0318.1:0,2021.GSCAM.1287570.0318.1:0,2021.GSCAM.1287571.0318.1:0,2021.GSCAM.1287583.0318.1:0,2021.GSCAM.1287585.0318.1:0,2021.GSCAM.1287595.0318.1:0,2021.GSCAM.1287617.0318.1:0,2021.GSCAM.1287643.0318.1:0,2021.GSCAM.1287653.0318.1:0,2021.GSCAM.1287654.0318.1:0,2021.GSCAM.1287655.0318.1:0,2021.GSCAM.1287658.0318.1:0,2021.GSCAM.1287659.0318.1:0,2021.GSCAM.1287661.0318.1:0,2021.GSCAM.1287689.0318.1:0,2021.GSCAM.1287703.0318.1:0,2021.GSCAM.1287704.0318.1:0,2021.GSCAM.1307778.0322.1:0,2021.GSCAM.1307892.0322.1:0,2021.GSCAM.1307911.0322.1:0,2021.GSCAM.1307943.0322.1:0,2021.GSCAM.1307948.0322.1:0,2021.GSCAM.1307953.0322.1:0,2021.GSCAM.1307961.0322.1:0,2021.GSCAM.1307968.0322.1:0,2021.GSCAM.1307983.0322.1:0,2021.GSCAM.1307987.0322.1:0,2021.GSCAM.1307992.0322.1:0,2021.GSCAM.1307993.0322.1:0,2021.GSCAM.1390382.0329.1:0,2021.GSCAM.1390386.0329.1:0,2021.GSCAM.1390389.0329.1:0,2021.GSCAM.1390401.0329.1:0,2021.GSCAM.1390419.0329.1:0,2021.GSCAM.1390421.0329.1:0,2021.GSCAM.1390422.0329.1:0,2021.GSCAM.1390423.0329.1:0,2021.GSCAM.1390463.0329.1:0,2021.GSCAM.1390475.0329.1:0,2021.GSCAM.1390496.0329.1:0,2021.GSCAM.1390505.0329.1:0,2021.GSCAM.1390516.0329.1:0,2021.GSCAM.1390523.0329.1:0,2021.GSCAM.1390527.0329.1:0,2021.GSCAM.1390529.0329.1:0,2021.GSCAM.1390530.0329.1:0,2021.GSCAM.1390540.0329.1:0,2021.GSCAM.1390542.0329.1:0,2021.GSCAM.1390543.0329.1:0,2021.GSCAM.1390545.0329.1:0,2021.GSCAM.1390555.0329.1:0,2021.GSCAM.1390557.0329.1:0,2021.GSCAM.1390605.0329.1:0,2021.GSCAM.1390669.0329.1:0,2021.GSCAM.1390717.0329.1:0,2021.GSCAM.1390724.0329.1:0,2021.GSCAM.1390725.0329.1:0,2021.GSCAM.1424380.0401.1:0,2021.GSCAM.1424381.0401.1:0,2021.GSCAM.1424383.0401.1:0,2021.GSCAM.1424387.0401.1:0,2021.GSCAM.1424394.0401.1:0,2021.GSCAM.1424407.0401.1:0,2021.GSCAM.1424412.0401.1:0,2021.GSCAM.1424418.0401.1:0,2021.GSCAM.1424432.0401.1:0,2021.GSCAM.1424457.0401.1:0,2021.GSCAM.1447678.0402.1:0,2021.GSCAM.1447690.0402.1:0,2021.GSCAM.1447708.0402.1:0,2021.GSCAM.1447710.0402.1:0,2021.GSCAM.1447741.0402.1:0,2021.GSCAM.1447742.0402.1:0,2021.GSCAM.1447743.0402.1:0,2021.GSCAM.1447745.0402.1:0,2021.GSCAM.1447747.0402.1:0,2021.GSCAM.1447749.0402.1:0,2021.GSCAM.1447751.0402.1:0,2021.GSCAM.1447759.0402.1:0,2021.GSCAM.1447767.0402.1:0,2021.GSCAM.1447774.0402.1:0,2021.GSCAM.1447842.0402.1:0,2021.GSCAM.1447845.0402.1:0,2021.GSCAM.1447881.0402.1:0,2021.GSCAM.1447897.0402.1:0,2021.GSCAM.1447902.0402.1:0,2021.GSCAM.1447967.0402.1:0,2021.GSCAM.1447975.0402.1:0,2021.GSCAM.1447984.0402.1:0,2021.GSCAM.1447991.0402.1:0,2021.GSCAM.1448000.0402.1:0):0):2,2021.GSCAM.1287524.0318.1:0):2,2021.GSCAL.1390697.0329.1:2,(2021.GSCAM.1173832.0308.1:0,2021.GSCAM.1173862.0308.1:0,2021.GSCAM.1173914.0308.1:0):2,2021.GSCAM.1447829.0402.1:2,2021.GSCAM.1390658.0329.1:0):1,(2021.GSCAM.1447820.0402.1:1,2021.GSCAM.960463.0209.1:1,(2021.GSCAM.1390487.0329.1:5,2021.GSCAM.1307747.0322.1:0):5,(2021.GSCAM.1307830.0322.1:0,2021.GSCAM.1390560.0329.1:0):4,2021.GSCAM.1307790.0322.1:3,(2021.GSCAM.1390671.0329.1:1,2021.GSCAM.1307837.0322.1:1,(2021.GSCAM.1307812.0322.1:0,2021.GSCAM.1307835.0322.1:0):1,2021.GSCAM.1390678.0329.1:1,(2021.GSCAM.1229734.0312.1:1,(2021.GSCAM.1229787.0312.1:1,2021.GSPIE.888596.0128.1:2,2021.GSCAM.1299006.0319.1:0):2,(2021.GSCAM.1166300.0305.1:0,2021.GSCAM.1229890.0312.1:0):0):2,(2021.GSCAM.1307786.0322.1:0,2021.GSCAM.1307796.0322.1:0,2021.GSCAM.1307801.0322.1:0,2021.GSCAM.1307804.0322.1:0,2021.GSCAM.1307805.0322.1:0,2021.GSCAM.1307833.0322.1:0,2021.GSCAM.1307976.0322.1:0,2021.GSCAM.1307978.0322.1:0,2021.GSCAM.1390596.0329.1:0,2021.GSCAM.1390598.0329.1:0,2021.GSCAM.1390681.0329.1:0,2021.GSCAM.1447977.0402.1:0,2021.GSCAM.1448004.0402.1:0):0):2,(2021.GSCAM.1447909.0402.1:1,2021.GSCAM.1061222.0224.1:0):2,2021.GSCAM.1039262.0220.1:2,2021.GSCAM.1307984.0322.1:2,(2021.GSCAM.1061128.0224.1:0,2021.GSCAM.1307986.0322.1:0):0):1,(2021.GSCAL.1390704.0329.1:1,2021.GSCAL.1390703.0329.1:1,2021.GSCAM.1390689.0329.1:3,2021.GSCAL.1390701.0329.1:2,(2021.GSCAL.1390698.0329.1:2,2021.GSCAL.1390700.0329.1:0):2,2021.GSCAL.1390715.0329.1:0):1,((2021.GSCAM.1307821.0322.1:0,2021.GSCAM.1307958.0322.1:0,2021.GSCAM.1307969.0322.1:0,2021.GSCAM.1447702.0402.1:0,2021.GSCAM.1447703.0402.1:0,2021.GSCAM.1448012.0402.1:0):1,2020.GSCAM.736786.1226.1:1,2021.GSCAM.1390458.0329.1:10,2020.GSCAM.736787.1226.1:0):1,(2021.GSCAM.1307740.0322.1:1,2021.GSCAM.1390499.0329.1:0):1,(2021.GSCAM.1447919.0402.1:2,2021.GSCAM.1287626.0318.1:0):1,(2021.GSCAM.1307781.0322.1:0,2021.GSCAM.1307814.0322.1:0,2021.GSCAM.1307832.0322.1:0,2021.GSCAM.1447930.0402.1:0):1,2021.GSCAM.1390459.0329.1:1,(2021.GSCAM.1424248.0401.1:0,2021.GSCAM.1424249.0401.1:0):1,(2021.GSCAM.1307755.0322.1:6,2021.GSCAM.1307882.0322.1:0):1,2021.GSCAM.960459.0209.1:1,(2021.GSCAM.1307942.0322.1:0,2021.GSCAM.1447706.0402.1:0):1,2021.GSCAM.1307775.0322.1:1,2021.GSCAM.1390578.0329.1:1,2021.GSCAM.1390672.0329.1:8,2021.GSCAM.1447872.0402.1:7,((2021.GSCAM.1390415.0329.1:0,2021.GSCAM.1390416.0329.1:0):2,2021.GSCAM.1390720.0329.1:26,(2021.GSCAM.1287444.0318.1:0,2021.GSCAM.1447738.0402.1:0):0):7,2021.GSCAM.1447924.0402.1:6,2021.GSCAM.1287627.0318.1:5,2021.GSCAM.1390495.0329.1:5,((2021.GSCAM.1061201.0224.1:1,2021.GSCAM.1287551.0318.1:0):1,(2021.GSCAM.1061137.0224.1:0,2021.GSCAM.1061168.0224.1:0,2021.GSCAM.1061170.0224.1:0,2021.GSCAM.1061173.0224.1:0,2021.GSCAM.1061193.0224.1:0,2021.GSCAM.1061195.0224.1:0,2021.GSCAM.1061196.0224.1:0,2021.GSCAM.1061197.0224.1:0,2021.GSCAM.1061206.0224.1:0,2021.GSCAM.1061207.0224.1:0):0):5,2021.GSCAM.1447925.0402.1:5,(2021.GSLOM.1085169.0226.1:26,2021.GSLOM.1085165.0226.1:22,2021.GSLOM.1085162.0226.1:0):5,2021.GSCAM.1447964.0402.1:5,2021.GSCAM.1307857.0322.1:5,2021.GSCAM.1307888.0322.1:5,((2021.GSCAM.1086132.0226.1:4,2021.GSCAM.1061184.0224.1:0):1,(2021.GSCAM.1061142.0224.1:0,2021.GSCAM.1061143.0224.1:0,2021.GSCAM.1061182.0224.1:0):0):4,2021.GSCAM.1390630.0329.1:4,((2021.GSCAM.1307850.0322.1:0,2021.GSCAM.1307859.0322.1:0):4,(2021.GSCAM.1287712.0318.1:0,2021.GSCAM.1307802.0322.1:0):4,2021.GSCAM.1080608.0225.1:3,2021.GSCAM.960466.0209.1:3,2021.GSCAM.1390559.0329.1:1,(2021.GSCAM.1307807.0322.1:0,2021.GSCAM.1307999.0322.1:0,2021.GSCAM.1390601.0329.1:0):0):4,2021.GSCAM.1390446.0329.1:4,(2021.GSCAM.1424456.0401.1:2,(2021.GSCAM.1447920.0402.1:11,2021.GSCAM.1390443.0329.1:7,2021.GSCAM.1086152.0226.1:5,(((((2021.GSCAM.1424436.0401.1:0,2021.GSCAM.1424441.0401.1:0):1,2021.GSCAM.1447981.0402.1:1,2021.GSCAM.1424448.0401.1:0):1,(2021.GSCAM.1173804.0308.1:0,2021.GSCAM.1424409.0401.1:0):0):1,2021.GSCAM.1061055.0224.1:1,(2021.GSCAM.1173817.0308.1:0,2021.GSCAM.1287465.0318.1:0,2021.GSCAM.1287724.0318.1:0,2021.GSCAM.1307827.0322.1:0,2021.GSCAM.1307828.0322.1:0,2021.GSCAM.1307831.0322.1:0,2021.GSCAM.1307834.0322.1:0,2021.GSCAM.1447841.0402.1:0,2021.GSCAM.1447843.0402.1:0):0):2,2021.GSCAM.1307860.0322.1:2,(2021.GSCAM.1424416.0401.1:1,(2021.GSCAM.1447878.0402.1:4,(2021.GSCAM.1447867.0402.1:0,2021.GSCAM.1447879.0402.1:0):0):1,(2021.GSCAM.1424423.0401.1:0,2021.GSCAM.1447982.0402.1:0):0):1,2021.GSCAM.1287463.0318.1:1,(2021.GSCAM.1287673.0318.1:0,2021.GSCAM.1447921.0402.1:0):1,(2021.GSCAM.1061167.0224.1:0,2021.GSCAM.1447836.0402.1:0,2021.GSCAM.1447883.0402.1:0):0):5,2021.GSCAM.1287629.0318.1:4,2021.GSCAM.1424396.0401.1:0):1,2021.GSCAM.1390531.0329.1:14,2021.GSCAM.1061179.0224.1:9,2021.GSCAM.1390378.0329.1:0):4,2021.GSCAM.1390426.0329.1:4,((2021.GSCAM.1307743.0322.1:0,2021.GSCAM.1307750.0322.1:0):4,2021.GSCAM.960461.0209.1:3,(2021.GSCAM.1307964.0322.1:0,2021.GSCAM.1307975.0322.1:0):3,(2021.GSCAM.1061087.0224.1:1,((2021.GSCAM.1390544.0329.1:1,2021.GSCAM.1390552.0329.1:0):1,2021.GSCAM.1061120.0224.1:1,2021.GSCAM.1287711.0318.1:1,2021.GSCAM.1287729.0318.1:8,2021.GSCAM.1287723.0318.1:3,2021.GSCAM.1287731.0318.1:2,(2021.GSCAM.1287725.0318.1:0,2021.GSCAM.1287730.0318.1:0,2021.GSCAM.1287734.0318.1:0):0):1,2021.GSCAM.1390558.0329.1:1,(2021.GSCAM.1390606.0329.1:0,2021.GSCAM.1424427.0401.1:0,2021.GSCAM.1447979.0402.1:0):1,2021.GSCAM.1307787.0322.1:1,(2021.GSCAM.1061214.0224.1:0,2021.GSCAM.1061215.0224.1:0):1,2021.GSCAM.1287552.0318.1:1,(2021.GSCAM.1287728.0318.1:0,2021.GSCAM.1307782.0322.1:0):1,(2021.GSCAM.1424438.0401.1:1,(2021.GSCAM.1287427.0318.1:0,2021.GSCAM.1424433.0401.1:0):0):4,2021.GSCAM.1061093.0224.1:3,2021.GSCAM.1287714.0318.1:2,(2021.GSCAM.1061252.0224.1:0,2021.GSCAM.1287732.0318.1:0,2021.GSCAM.1287733.0318.1:0,2021.GSCAM.1307780.0322.1:0):0):1,2021.GSCAM.1307793.0322.1:1,((2021.GSCAM.1307870.0322.1:0,2021.GSCAM.1307871.0322.1:0):1,(2021.GSCAM.1307869.0322.1:0,2021.GSCAM.1307872.0322.1:0,2021.GSCAM.1307874.0322.1:0):0):4,2021.GSCAM.1061130.0224.1:0):4,(2021.GSCAM.1287671.0318.1:3,(2021.GSCAM.1307732.0322.1:1,2021.GSCAM.1307727.0322.1:1,(2021.GSCAM.1307722.0322.1:0,2021.GSCAM.1307724.0322.1:0,2021.GSCAM.1307728.0322.1:0,2021.GSCAM.1307739.0322.1:0,2021.GSCAM.1307748.0322.1:0,2021.GSCAM.1390506.0329.1:0,2021.GSCAM.1390515.0329.1:0):0):2,2021.GSCAM.1287493.0318.1:2,2021.GSCAM.1307880.0322.1:2,2021.GSCAM.1061171.0224.1:1,2021.GSCAM.1061175.0224.1:1,2021.GSCAM.1390476.0329.1:1,2021.GSCAM.1196944.0310.1:20,2021.GSCAM.1086097.0226.1:10,(2021.GSCAM.1061131.0224.1:0,2021.GSCAM.1307875.0322.1:0,2021.GSCAM.1307876.0322.1:0,2021.GSCAM.1307924.0322.1:0,2021.GSCAM.1390468.0329.1:0,2021.GSCAM.960460.0209.1:0,2021.GSCAM.960465.0209.1:0,2021.GSCAM.960467.0209.1:0):0):4,((2021.GSCAM.1447903.0402.1:1,(2021.GSCAM.1287576.0318.1:0,2021.GSCAM.1287582.0318.1:0,2021.GSCAM.1447899.0402.1:0,2021.GSCAM.1447906.0402.1:0):0):1,(2021.GSCAM.1287577.0318.1:0,2021.GSCAM.1287586.0318.1:0):0):4,(2021.GSMAR.778868.0107.1:0,2021.GSMAR.778869.0107.1:0):4,(2021.GSCAM.1287502.0318.1:9,2021.GSCAM.1287501.0318.1:0):4,2021.GSCAM.1310795.0322.1:4,2021.GSCAM.1307798.0322.1:4,(((2021.GSCAM.1390442.0329.1:0,2021.GSCAM.1447792.0402.1:0,2021.GSCAM.1447798.0402.1:0):2,(2021.GSCAM.1287674.0318.1:0,2021.GSCAM.1287679.0318.1:0,2021.GSCAM.1287699.0318.1:0,2021.GSCAM.1424404.0401.1:0,2021.GSCAM.1424422.0401.1:0,2021.GSCAM.1424443.0401.1:0,2021.GSCAM.1424463.0401.1:0,2021.GSCAM.1447772.0402.1:0,2021.GSCAM.1447854.0402.1:0,2021.GSCAM.1447856.0402.1:0,2021.GSCAM.1447864.0402.1:0,2021.GSCAM.1447961.0402.1:0):0):2,(2021.GSCAM.1310799.0322.1:0,2021.GSCAM.1390722.0329.1:0):2,2021.GSCAM.1308007.0322.1:2,(2021.GSCAM.1424419.0401.1:0,2021.GSCAM.1424462.0401.1:0):2,(2021.GSCAM.1307734.0322.1:1,(2021.GSCAM.1307731.0322.1:0,2021.GSCAM.1307735.0322.1:0,2021.GSCAM.1307736.0322.1:0):1,(2021.GSCAM.1307723.0322.1:0,2021.GSCAM.1307726.0322.1:0):1,2021.GSCAM.1307725.0322.1:1,(2021.GSCAM.1307733.0322.1:2,2021.GSCAM.1307738.0322.1:1,2021.GSCAM.1307737.0322.1:0):3,2021.GSCAM.1390518.0329.1:0):1,2021.GSCAM.1447959.0402.1:1,2021.GSCAL.1390709.0329.1:1,2021.GSCAM.1173925.0308.1:1,2021.GSCAM.1307789.0322.1:1,2021.GSCAM.1390494.0329.1:1,2021.GSCAM.1307909.0322.1:1,2020.EXT.1227.1.106:7,(2021.GSCAM.1307810.0322.1:0,2021.GSCAM.1307839.0322.1:0,2021.GSCAM.1307841.0322.1:0):0):3,(2020.GSCAM.736783.1226.1:0,2021.GSCAM.900587.0129.1:0):3,(2021.GSCAM.1390500.0329.1:0,2021.GSCAM.1390504.0329.1:0,2021.GSCAM.1390513.0329.1:0,2021.GSCAM.1390517.0329.1:0):3,2021.GSCAM.960470.0209.1:3,(2021.GSCAM.1390486.0329.1:2,2021.GSCAM.1390474.0329.1:1,(2021.GSCAM.1061153.0224.1:0,2021.GSCAM.1061181.0224.1:0,2021.GSCAM.1196999.0310.1:0):0):3,2021.GSCAM.1307825.0322.1:3,2021.GSCAM.1447956.0402.1:3,2021.GSCAM.1390477.0329.1:3,2021.GSCAM.1307885.0322.1:3,(2021.GSCAM.1307819.0322.1:2,((2021.GSCAL.1390705.0329.1:1,2021.GSCAL.1390702.0329.1:0):1,2021.GSCAL.1390708.0329.1:0):2,(2021.GSCAM.1390654.0329.1:1,(2021.GSCAM.1390649.0329.1:0,2021.GSCAM.1424444.0401.1:0):0):2,2021.GSCAM.1390469.0329.1:2,(2021.GSCAM.1307902.0322.1:1,2021.GSCAM.1307823.0322.1:1,2021.GSCAM.1447985.0402.1:1,(2021.GSCAM.1173879.0308.1:0,2021.GSCAM.1173882.0308.1:0):0):1,(2021.GSCAM.1307886.0322.1:1,(2021.GSCAM.1307890.0322.1:0,2021.GSCAM.1307891.0322.1:0,2021.GSCAM.1307894.0322.1:0):0):1,2021.GSCAM.1307767.0322.1:1,2021.GSCAM.1287614.0318.1:1,(2021.GSCAM.1390663.0329.1:0,2021.GSCAM.1390666.0329.1:0):1,2021.GSCAM.1447884.0402.1:1,2021.GSCAM.1424401.0401.1:1,2021.GSCAM.1447888.0402.1:3,(2021.GSCAM.1287566.0318.1:0,2021.GSCAM.1287606.0318.1:0,2021.GSCAM.1287612.0318.1:0,2021.GSCAM.1390455.0329.1:0,2021.GSCAM.1424460.0401.1:0):0):2,((((2021.GSCAM.1390687.0329.1:0,2021.GSCAM.1424447.0401.1:0):1,(2021.GSCAM.1390688.0329.1:2,(2021.GSCAM.1424408.0401.1:0,2021.GSCAM.1424415.0401.1:0,2021.GSCAM.1424451.0401.1:0):0):1,2021.GSCAM.1390588.0329.1:1,2021.GSCAM.1307865.0322.1:1,2021.GSCAM.1307745.0322.1:1,2021.GSCAM.1390491.0329.1:1,2021.GSCAM.1424398.0401.1:1,2021.GSCAM.1447971.0402.1:1,2021.GSCAM.1287656.0318.1:1,2021.GSCAM.1287515.0318.1:7,((2021.GSCAM.1390568.0329.1:1,2021.GSCAM.1390564.0329.1:4,2021.GSCAM.1390567.0329.1:0):2,2021.GSCAM.1447736.0402.1:0):4,2021.GSCAM.1390571.0329.1:4,2021.GSCAM.1307838.0322.1:3,(2021.GSCAM.1390407.0329.1:1,(2021.GSCAM.1390410.0329.1:0,2021.GSCAM.1390411.0329.1:0):0):3,(2021.GSCAM.1447983.0402.1:1,2021.GSCAM.1307829.0322.1:0):2,2021.GSCAM.1287504.0318.1:2,2021.GSCAM.1307806.0322.1:2,2021.GSCAM.1390599.0329.1:2,(2021.GSCAM.1061070.0224.1:0,2021.GSCAM.1287413.0318.1:0,2021.GSCAM.1287414.0318.1:0,2021.GSCAM.1287415.0318.1:0,2021.GSCAM.1287621.0318.1:0,2021.GSCAM.1307963.0322.1:0,2021.GSCAM.1307971.0322.1:0,2021.GSCAM.1390522.0329.1:0,2021.GSCAM.1390524.0329.1:0,2021.GSCAM.1390526.0329.1:0,2021.GSCAM.1390528.0329.1:0,2021.GSCAM.1390575.0329.1:0,2021.GSCAM.1390600.0329.1:0,2021.GSCAM.1390635.0329.1:0,2021.GSCAM.1390636.0329.1:0,2021.GSCAM.1390638.0329.1:0,2021.GSCAM.1390639.0329.1:0,2021.GSCAM.1390676.0329.1:0,2021.GSCAM.1424431.0401.1:0,2021.GSCAM.1447694.0402.1:0,2021.GSCAM.1447944.0402.1:0):0):1,2021.GSCAM.1390398.0329.1:0):1,(2020.GSCAM.736782.1226.1:0,2020.GSCAM.736784.1226.1:0,2020.GSCAM.736785.1226.1:0,2021.GSCAM.900589.0129.1:0):0):2,((2021.GSCAM.1307883.0322.1:0,2021.GSCAM.1307920.0322.1:0):1,(2021.GSCAM.1447704.0402.1:0,2021.GSCAM.1448008.0402.1:0):0):2,(2021.GSCAM.1298569.0319.1:2,2021.GSCAM.1061259.0224.1:0):2,(2021.GSCAM.1424440.0401.1:1,2021.GSCAM.1424434.0401.1:0):2,((2021.GSCAM.1390686.0329.1:1,2021.GSCAM.1390646.0329.1:0):1,2021.GSCAM.1390642.0329.1:0):2,((2021.GSCAL.1390710.0329.1:0,2021.GSCAL.1390711.0329.1:0,2021.GSCAL.1390712.0329.1:0):1,2021.GSCAL.1390713.0329.1:0):2,2021.GSCAL.1390696.0329.1:2,2021.GSCAL.1390690.0329.1:2,2021.GSCAL.1390692.0329.1:2,2021.GSCAM.1390481.0329.1:2,(2021.GSCAL.1390693.0329.1:0,2021.GSCAL.1390695.0329.1:0,2021.GSCAM.1173758.0308.1:0,2021.GSCAM.1307809.0322.1:0,2021.GSCAM.1307813.0322.1:0,2021.GSCAM.1307915.0322.1:0,2021.GSCAM.1307945.0322.1:0,2021.GSCAM.1390470.0329.1:0,2021.GSCAM.1390579.0329.1:0,2021.GSCAM.1390602.0329.1:0,2021.GSCAM.1424239.0401.1:0,2021.GSCAM.1447963.0402.1:0,2021.GSCAM.900588.0129.1:0,2021.GSCAM.900590.0129.1:0,2021.GSCAM.900591.0129.1:0,2021.GSCAM.960462.0209.1:0):0):2,2021.GSFVG.1109591.0301.1:0):1,(2021.GSFVG.977642.0211.1:2,2021.GSFVG.977646.0211.1:0):1,2021.GSLOM.1085167.0226.1:23,(2021.GSSAR.1173202.0308.1:2,2021.GSCAM.960464.0209.1:0):8,2021.GSLOM.1403609.0330.1:5,2021.GSFVG.1251254.0315.1:5,(2021.GSFVG.1251255.0315.1:3,2021.GSFVG.1251239.0315.1:3,2021.GSFVG.1251257.0315.1:2,2021.GSFVG.1251252.0315.1:2,2021.GSFVG.1251248.0315.1:2,2021.GSFVG.1251246.0315.1:1,2021.GSFVG.1251256.0315.1:1,2021.GSFVG.1251243.0315.1:1,2021.GSCAM.1229639.0312.1:4,(2021.GSFVG.1251242.0315.1:0,2021.GSFVG.1251245.0315.1:0,2021.GSFVG.1251247.0315.1:0,2021.GSFVG.1251251.0315.1:0):0):3,2021.GSFVG.1109592.0301.1:0):3,(2021.GSTAA.1489791.0406.1:2,2021.GSTAA.1489783.0406.1:3,2021.GSTAA.1444750.0401.1:0):3,(2021.GSLAZ.1229143.0312.1:1,2021.GSLAZ.1229142.0312.1:1,2021.GSLAZ.1259409.0316.1:3,2021.GSLAZ.882920.0127.1:3,2021.GSLAZ.1229138.0312.1:0):3,2021.GSTAA.1489769.0406.1:3,(2021.GSLAZ.1496002.0407.1:1,(2021.GSLAZ.1364620.0326.1:0,2021.GSLAZ.1496000.0407.1:0):0):3,((2021.GSLAZ.1259190.0316.1:3,2021.GSLAZ.1259204.0316.1:3,2021.GSLAZ.1259188.0316.1:2,2021.GSLAZ.1259196.0316.1:0):3,2021.GSLAZ.1464620.0402.1:0):3,2021.GSLIG.985020.0214.1:3,(2021.TE.164630.1.29:0,2021.TE.179786.1.38:0):3,2021.TE.130315.1.93:3,(2021.GSCAM.1359217.0325.1:2,(2021.GSFVG.977608.0211.1:0,2021.GSFVG.977611.0211.1:0):2,(2021.GSFVG.977604.0211.1:0,2021.GSFVG.977609.0211.1:0):2,2021.GSPIE.944785.0208.1:0):2,((2021.TE.176659.1.80:1,(2021.TE.176659.1.77:0,2021.TE.176659.1.88:0):0):1,(2021.TE.148046.1.55:0,2021.TE.171858.1.21:0):0):2,2021.TE.130315.1.72:2,2021.GSVEN.1198794.0310.1:2,2021.GSTAA.1494705.0407.1:2,2021.GSTOS.1035966.0219.1:2,(2021.GSBAS.1181344.0308.1:0,2021.GSFVG.1109583.0301.1:0,2021.GSFVG.1109584.0301.1:0,2021.GSFVG.1109585.0301.1:0,2021.GSFVG.1109589.0301.1:0,2021.GSFVG.1109590.0301.1:0,2021.GSSAR.1372540.0326.1:0,2021.GSVEN.1181347.0308.1:0):0):1,((2021.GSTAA.1489757.0406.1:1,2021.GSTAA.1185804.0309.1:1,2021.GSTAA.1063439.0224.1:1,2021.GSTAA.1489747.0406.1:5,2021.GSTAA.1185835.0309.1:3,2021.GSTAA.1185843.0309.1:3,(2021.TE.176659.1.35:0,2021.TE.176659.1.44:0):2,(2021.GSTAA.1185780.0309.1:0,2021.GSTAA.1185790.0309.1:0,2021.GSTAA.1185795.0309.1:0,2021.GSTAA.1185811.0309.1:0):0):1,2021.GSTAA.1185815.0309.1:1,2021.GSTAA.1185821.0309.1:1,2021.GSTAA.1063479.0224.1:1,2021.GSTAA.1185800.0309.1:1,2021.GSTAA.1489764.0406.1:3,2021.GSTAA.1185794.0309.1:2,(2021.GSTAA.1015533.0217.1:0,2021.GSTAA.1015549.0217.1:0,2021.GSTAA.1185793.0309.1:0):0):1,(((((2021.GSCAM.1298531.0319.1:0,2021.GSCAM.1359704.0325.1:0):1,(2021.GSCAM.1229618.0312.1:0,2021.GSCAM.1298532.0319.1:0):1,2021.GSCAM.1298594.0319.1:1,2021.GSCAM.1298578.0319.1:1,2021.GSCAM.1359544.0325.1:1,(2021.GSCAM.1229641.0312.1:0,2021.GSCAM.1229689.0312.1:0,2021.GSCAM.1229750.0312.1:0,2021.GSCAM.1229811.0312.1:0,2021.GSCAM.1298507.0319.1:0,2021.GSCAM.1298557.0319.1:0,2021.GSCAM.1298585.0319.1:0,2021.GSCAM.1298965.0319.1:0,2021.GSCAM.1359708.0325.1:0):0):1,2021.GSCAM.1298757.0319.1:1,(2021.GSCAM.1096739.0228.1:0,2021.GSCAM.1166303.0305.1:0,2021.GSCAM.1169129.0306.1:0,2021.GSCAM.1298675.0319.1:0):0):1,(2021.GSCAM.1166226.0305.1:1,2021.GSCAM.1359687.0325.1:2,(2021.GSCAM.1298593.0319.1:0,2021.GSCAM.1298730.0319.1:0,2021.GSCAM.1359184.0325.1:0,2021.GSCAM.1359713.0325.1:0):0):1,(2021.GSCAM.1229861.0312.1:1,2021.GSCAM.1359159.0325.1:1,(2021.GSCAM.1229858.0312.1:0,2021.GSCAM.1359493.0325.1:0):1,(2021.GSCAM.1166446.0305.1:0,2021.GSCAM.1167308.0305.1:0,2021.GSCAM.1229748.0312.1:0,2021.GSCAM.1359122.0325.1:0,2021.GSCAM.1359382.0325.1:0,2021.GSCAM.1359716.0325.1:0):0):1,((2021.GSCAM.1359696.0325.1:1,2021.GSCAM.1298893.0319.1:1,(2021.GSCAM.1229729.0312.1:0,2021.GSCAM.1229744.0312.1:0,2021.GSCAM.1229775.0312.1:0,2021.GSCAM.1298867.0319.1:0,2021.GSCAM.1298894.0319.1:0,2021.GSCAM.1359691.0325.1:0,2021.GSCAM.1359692.0325.1:0):0):1,(2021.GSCAM.1359447.0325.1:1,2021.GSCAM.1157937.0304.1:1,2021.GSCAM.1359529.0325.1:1,(2021.GSCAM.1157960.0304.1:0,2021.TE.176659.1.50:0,2021.TE.176659.1.78:0,2021.TE.176659.1.79:0):0):1,2021.GSCAM.1359731.0325.1:1,2021.GSCAM.1359393.0325.1:1,2021.GSCAM.1298796.0319.1:1,2021.GSCAM.1166349.0305.1:1,2021.GSCAM.1166316.0305.1:1,(2021.GSCAM.1229864.0312.1:0,2021.GSCAM.1298858.0319.1:0,2021.GSCAM.1298874.0319.1:0):1,2021.GSCAM.1219109.0311.1:1,2021.GSCAM.1359257.0325.1:1,2021.GSCAM.1359660.0325.1:1,(2021.GSCAM.1298877.0319.1:0,2021.GSCAM.1298878.0319.1:0):1,2021.GSCAM.1166339.0305.1:1,2021.GSCAM.1359555.0325.1:1,(2021.GSCAM.1080624.0225.1:0,2021.GSCAM.1096473.0228.1:0,2021.GSCAM.1096501.0228.1:0,2021.GSCAM.1096511.0228.1:0,2021.GSCAM.1096784.0228.1:0,2021.GSCAM.1096827.0228.1:0,2021.GSCAM.1096828.0228.1:0,2021.GSCAM.1096836.0228.1:0,2021.GSCAM.1166293.0305.1:0,2021.GSCAM.1166343.0305.1:0,2021.GSCAM.1166345.0305.1:0,2021.GSCAM.1166353.0305.1:0,2021.GSCAM.1166375.0305.1:0,2021.GSCAM.1166456.0305.1:0,2021.GSCAM.1166457.0305.1:0,2021.GSCAM.1166484.0305.1:0,2021.GSCAM.1166524.0305.1:0,2021.GSCAM.1166525.0305.1:0,2021.GSCAM.1166526.0305.1:0,2021.GSCAM.1167344.0305.1:0,2021.GSCAM.1167378.0305.1:0,2021.GSCAM.1167392.0305.1:0,2021.GSCAM.1169230.0306.1:0,2021.GSCAM.1169232.0306.1:0,2021.GSCAM.1169235.0306.1:0,2021.GSCAM.1169241.0306.1:0,2021.GSCAM.1169247.0306.1:0,2021.GSCAM.1219081.0311.1:0,2021.GSCAM.1229245.0312.1:0,2021.GSCAM.1229628.0312.1:0,2021.GSCAM.1229635.0312.1:0,2021.GSCAM.1229667.0312.1:0,2021.GSCAM.1229700.0312.1:0,2021.GSCAM.1229891.0312.1:0,2021.GSCAM.1229902.0312.1:0,2021.GSCAM.1298779.0319.1:0,2021.GSCAM.1298786.0319.1:0,2021.GSCAM.1298826.0319.1:0,2021.GSCAM.1298828.0319.1:0,2021.GSCAM.1298835.0319.1:0,2021.GSCAM.1298864.0319.1:0,2021.GSCAM.1298882.0319.1:0,2021.GSCAM.1298888.0319.1:0,2021.GSCAM.1298897.0319.1:0,2021.GSCAM.1359207.0325.1:0,2021.GSCAM.1359406.0325.1:0):0):1,(2021.GSCAM.1298708.0319.1:1,2021.GSCAM.1359702.0325.1:1,(2021.GSCAM.1229733.0312.1:0,2021.GSCAM.1229830.0312.1:0,2021.GSCAM.1298736.0319.1:0):0):1,2021.GSCAM.1359487.0325.1:1,(2021.GSCAM.1359647.0325.1:0,2021.GSCAM.1359694.0325.1:0,2021.GSCAM.1359717.0325.1:0):1,2021.GSCAM.1359401.0325.1:1,2021.GSCAM.1167328.0305.1:1,(2021.GSCAM.1167349.0305.1:0,2021.GSCAM.1167350.0305.1:0):1,2021.GSCAM.1096418.0228.1:2,(2021.GSCAM.1359668.0325.1:1,2021.GSCAM.1359674.0325.1:0):2,(2021.GSCAM.1087366.0226.1:0,2021.GSCAM.1088018.0226.1:0,2021.GSCAM.1096445.0228.1:0,2021.GSCAM.1096763.0228.1:0,2021.GSCAM.1096788.0228.1:0,2021.GSCAM.1157939.0304.1:0,2021.GSCAM.1166319.0305.1:0,2021.GSCAM.1166348.0305.1:0,2021.GSCAM.1166358.0305.1:0,2021.GSCAM.1167347.0305.1:0,2021.GSCAM.1219112.0311.1:0,2021.GSCAM.1229634.0312.1:0,2021.GSCAM.1229778.0312.1:0,2021.GSCAM.1298616.0319.1:0,2021.GSCAM.1298621.0319.1:0,2021.GSCAM.1298674.0319.1:0,2021.GSCAM.1298679.0319.1:0,2021.GSCAM.1298694.0319.1:0,2021.GSCAM.1298712.0319.1:0,2021.GSCAM.1298737.0319.1:0,2021.GSCAM.1298740.0319.1:0,2021.GSCAM.1298800.0319.1:0,2021.GSCAM.1298807.0319.1:0,2021.GSCAM.1298808.0319.1:0,2021.GSCAM.1359270.0325.1:0,2021.GSCAM.1359482.0325.1:0,2021.GSCAM.1359564.0325.1:0,2021.GSCAM.1359584.0325.1:0,2021.GSCAM.1359600.0325.1:0,2021.GSCAM.1359654.0325.1:0):0):1,(2021.GSCAM.1359610.0325.1:1,2021.GSCAM.1359420.0325.1:1,(2021.GSCAM.1359422.0325.1:0,2021.GSCAM.1359434.0325.1:0):0):1,(2021.TE.68163.1.58:1,2021.TE.68163.1.4:1,(2021.TE.130315.1.107:0,2021.TE.63970.1.35:0,2021.TE.63970.1.36:0,2021.TE.63970.1.5:0,2021.TE.63970.1.6:0,2021.TE.63970.1.62:0,2021.TE.63970.1.63:0,2021.TE.68163.1.3:0):0):1,((2021.TE.159054.1.26:0,2021.TE.164627.1.4:0):1,2021.TE.148046.1.25:1,(2021.TE.133061.1.40:0,2021.TE.148046.1.20:0,2021.TE.148046.1.24:0,2021.TE.156116.1.37:0,2021.TE.159054.1.6:0):0):1,(2021.TE.130315.1.74:1,(2021.TE.130315.1.25:0,2021.TE.130315.1.38:0,2021.TE.130315.1.62:0):0):1,(2021.TE.130930.1.49:0,2021.TE.149306.1.43:0,2021.TE.164630.1.3:0,2021.TE.164630.1.35:0,2021.TE.164630.1.4:0,2021.TE.164630.1.9:0,2021.TE.172028.1.22:0,2021.TE.172028.1.23:0):1,((2021.TE.115976.1.29:0,2021.TE.115976.1.31:0,2021.TE.115976.1.32:0,2021.TE.130930.1.51:0,2021.TE.130930.1.56:0):3,2021.TE.103976.1.6:0):1,2021.GSMOL.1495144.0407.1:5,(2021.GSCAM.1359451.0325.1:3,((2021.GSCAM.1359114.0325.1:1,(2021.GSCAM.1298583.0319.1:0,2021.GSCAM.1298634.0319.1:0):0):1,2021.GSCAM.1359502.0325.1:0):2,(2021.GSCAM.1359339.0325.1:4,2021.GSCAM.1359604.0325.1:0):1,(2021.GSCAM.1167406.0305.1:0,2021.GSCAM.1229632.0312.1:0,2021.GSCAM.1229650.0312.1:0,2021.GSCAM.1298741.0319.1:0,2021.GSCAM.1359166.0325.1:0):0):5,2021.GSLAZ.1492569.0406.1:4,(2021.GSCAM.1298760.0319.1:0,2021.GSCAM.1359376.0325.1:0):4,((2021.TE.148046.1.45:2,2021.TE.148046.1.39:0):2,2021.TE.171858.1.47:2,2021.TE.171858.1.46:2,2021.TE.176659.1.41:1,(2021.TE.164627.1.24:0,2021.TE.171858.1.50:0):0):3,2021.TE.63970.1.59:3,2021.TE.176659.1.62:2,2021.GSCAM.1095364.0227.1:2,2021.GSTAA.1489833.0406.1:2,2021.TE.179786.1.29:2,(2020.GSLAZ.717978.1220.1:0,2021.GSCAM.1167411.0305.1:0,2021.GSCAM.1298804.0319.1:0,2021.GSLAZ.1079996.0225.1:0):0):1,(2021.GSSAR.1380016.0327.1:1,(((2021.TE.164630.1.15:1,2021.TE.164630.1.51:0):1,(2021.TE.179786.1.14:0,2021.TE.179786.1.31:0):1,2021.TE.149306.1.65:1,2021.TE.149306.1.31:1,2021.TE.179786.1.30:1,2021.TE.149306.1.67:1,2021.TE.179786.1.39:1,2021.TE.179786.1.32:4,(2021.TE.179786.1.15:0,2021.TE.179786.1.16:0,2021.TE.179786.1.17:0):2,(2021.TE.149306.1.34:0,2021.TE.149306.1.38:0,2021.TE.149306.1.42:0,2021.TE.149306.1.45:0,2021.TE.149306.1.50:0,2021.TE.149306.1.63:0,2021.TE.149306.1.68:0,2021.TE.164630.1.22:0,2021.TE.164630.1.25:0,2021.TE.164630.1.27:0,2021.TE.164630.1.43:0,2021.TE.164630.1.44:0,2021.TE.164630.1.46:0,2021.TE.164630.1.47:0,2021.TE.164630.1.48:0,2021.TE.164630.1.53:0,2021.TE.164630.1.55:0,2021.TE.164630.1.58:0,2021.TE.164630.1.60:0,2021.TE.164630.1.61:0,2021.TE.172028.1.19:0,2021.TE.179786.1.10:0,2021.TE.179786.1.20:0,2021.TE.179786.1.21:0,2021.TE.179786.1.33:0,2021.TE.179786.1.34:0,2021.TE.179786.1.35:0,2021.TE.179786.1.48:0):0):1,(2021.GSBAS.1372558.0326.1:1,2021.GSBAS.1372557.0326.1:0):1,2021.GSSAR.1442658.0401.1:1,2021.GSLIG.985026.0214.1:0):1,((2021.TE.159054.1.89:1,2021.TE.171858.1.64:1,2021.TE.159054.1.21:1,2021.TE.156116.1.16:1,(2021.TE.148046.1.58:0,2021.TE.148046.1.59:0,2021.TE.159054.1.25:0,2021.TE.159054.1.29:0,2021.TE.159054.1.48:0,2021.TE.159054.1.67:0,2021.TE.171858.1.83:0,2021.TE.89065.1.57:0):0):1,2021.TE.130315.1.20:1,2021.TE.68163.1.61:1,(2021.TE.63970.1.88:0,2021.TE.68163.1.2:0,2021.TE.68163.1.39:0,2021.TE.68163.1.49:0,2021.TE.70929.1.6:0):0):1,(2021.TE.176659.1.65:1,2021.TE.176659.1.64:0):1,(2021.GSLOM.1379436.0327.1:0,2021.GSLOM.1379437.0327.1:0):1,(2021.TE.68163.1.46:1,2021.TE.68163.1.15:0):1,(2021.GSCAM.1298775.0319.1:0,2021.TE.68163.1.7:0):1,2021.TE.176659.1.23:1,2021.TE.103976.1.44:1,2021.TE.130315.1.98:1,2021.TE.104032.1.55:1,2021.TE.164627.1.61:1,2021.TE.156116.1.4:1,2021.TE.130315.1.115:1,2021.GSTAA.1489779.0406.1:5,2021.GSTAA.1222871.0312.1:3,2021.GSSIC.1357600.0325.1:2,(2021.GSBAS.1200636.0310.1:0,2021.GSBAS.1200637.0310.1:0,2021.GSSAR.1380012.0327.1:0,2021.TE.103973.1.38:0,2021.TE.104032.1.6:0,2021.TE.130315.1.12:0,2021.TE.130315.1.129:0,2021.TE.130315.1.31:0,2021.TE.130315.1.39:0,2021.TE.130315.1.45:0,2021.TE.130315.1.87:0,2021.TE.130315.1.91:0,2021.TE.133061.1.27:0,2021.TE.148046.1.17:0,2021.TE.148046.1.37:0,2021.TE.148046.1.9:0,2021.TE.159054.1.38:0,2021.TE.164627.1.70:0,2021.TE.68163.1.13:0,2021.TE.68163.1.72:0,2021.TE.68163.1.83:0,2021.TE.89065.1.13:0):0):1,(((2021.GSFVG.977617.0211.1:1,2021.GSFVG.977614.0211.1:2,(2021.GSFVG.977612.0211.1:0,2021.GSFVG.977613.0211.1:0,2021.GSFVG.977615.0211.1:0,2021.GSFVG.977620.0211.1:0):0):1,2021.GSFVG.1109579.0301.1:1,2021.GSFVG.1109599.0301.1:1,2021.GSFVG.1109580.0301.1:0):1,(2021.GSSAR.1302407.0320.1:1,2021.GSLIG.985017.0214.1:1,2021.TE.159054.1.41:7,(2021.GSSAR.1302408.0320.1:0,2021.GSSAR.1372548.0326.1:0,2021.TE.176659.1.61:0):0):1,2021.TE.130315.1.125:1,(2021.TE.176659.1.91:1,(2021.TE.148046.1.36:0,2021.TE.159054.1.83:0,2021.TE.164627.1.15:0,2021.TE.164627.1.72:0,2021.TE.171858.1.13:0,2021.TE.171858.1.6:0,2021.TE.171858.1.9:0):1,2021.TE.133061.1.16:0):1,((2021.GSMOL.1495149.0407.1:1,(2021.GSMOL.1406779.0331.1:0,2021.GSMOL.1495151.0407.1:0):0):1,(2021.TE.104622.1.18:0,2021.TE.149306.1.49:0):0):1,((2021.TE.164627.1.16:0,2021.TE.164627.1.68:0,2021.TE.164627.1.71:0,2021.TE.164627.1.8:0,2021.TE.171858.1.80:0):1,(2021.GSCAM.1097005.0228.1:0,2021.GSCAM.1169259.0306.1:0):0):1,((2021.TE.164627.1.27:1,(2021.TE.148046.1.29:0,2021.TE.156116.1.9:0,2021.TE.159054.1.35:0,2021.TE.159054.1.47:0,2021.TE.164627.1.11:0,2021.TE.164627.1.2:0,2021.TE.164627.1.69:0,2021.TE.171858.1.29:0,2021.TE.171858.1.4:0,2021.TE.171858.1.7:0):0):2,2021.GSTAA.1063457.0224.1:0):1,((2021.TE.179786.1.50:0,2021.TE.179786.1.54:0,2021.TE.179786.1.55:0,2021.TE.179786.1.56:0):2,(2021.TE.130930.1.73:0,2021.TE.130930.1.74:0,2021.TE.159054.1.74:0,2021.TE.171858.1.25:0):0):1,2021.GSCAM.1298761.0319.1:1,2021.TE.89065.1.72:1,2021.GSBAS.1372561.0326.1:1,2021.GSTAA.1185837.0309.1:5,2021.TE.89065.1.58:4,2021.TE.148046.1.80:4,(2021.GSCAM.1096453.0228.1:2,2021.TE.164630.1.78:2,(2021.TE.172028.1.1:1,2021.TE.70799.1.2:1,2021.TE.70799.1.3:0):2,2021.TE.179786.1.46:2,(2021.TE.115976.1.48:0,2021.TE.130930.1.32:0):1,(2021.TE.103976.1.17:0,2021.TE.172028.1.15:0):1,(2021.TE.103976.1.10:0,2021.TE.103976.1.12:0,2021.TE.103976.1.27:0,2021.TE.103976.1.3:0,2021.TE.103976.1.43:0,2021.TE.130930.1.25:0,2021.TE.130930.1.28:0,2021.TE.130930.1.30:0,2021.TE.130930.1.31:0,2021.TE.149306.1.32:0,2021.TE.149306.1.33:0,2021.TE.149306.1.62:0,2021.TE.70799.1.14:0,2021.TE.70799.1.17:0,2021.TE.70799.1.18:0):0):3,((2021.GSLAZ.1259414.0316.1:0,2021.GSLAZ.1492574.0406.1:0):2,2021.TE.171858.1.48:0):3,2021.TE.149306.1.20:3,2021.TE.133061.1.42:3,((2021.GSTAA.1494702.0407.1:1,2021.GSTAA.1494697.0407.1:0):1,(2021.GSTAA.1489745.0406.1:0,2021.GSTAA.1489746.0406.1:0):0):2,2021.GSBAS.1372556.0326.1:2,(2021.GSBAS.1372559.0326.1:0,2021.GSBAS.1372560.0326.1:0,2021.GSCAM.1359223.0325.1:0,2021.GSCAM.1359235.0325.1:0,2021.TE.159054.1.77:0,2021.TE.171858.1.39:0,2021.TE.70929.1.44:0,2021.TE.70929.1.46:0):0):1,((((((2021.GSCAM.1096524.0228.1:1,(2021.GSCAM.1096844.0228.1:1,(2021.GSCAM.1096634.0228.1:0,2021.GSCAM.1096865.0228.1:0):0):1,2021.GSCAM.1157974.0304.1:1,2021.GSCAM.1085197.0226.1:1,(2021.GSCAM.1096540.0228.1:0,2021.GSCAM.1096549.0228.1:0):1,(2021.GSCAM.1085124.0226.1:0,2021.GSCAM.1087411.0226.1:0,2021.GSCAM.1096519.0228.1:0,2021.GSCAM.1096530.0228.1:0,2021.GSCAM.1096535.0228.1:0,2021.GSCAM.1096555.0228.1:0,2021.GSCAM.1096557.0228.1:0,2021.GSCAM.1096626.0228.1:0,2021.GSCAM.1096923.0228.1:0,2021.GSCAM.1229763.0312.1:0,2021.GSCAM.1298493.0319.1:0,2021.GSCAM.1298520.0319.1:0,2021.GSCAM.1298947.0319.1:0,2021.GSCAM.1298972.0319.1:0,2021.GSCAM.1359592.0325.1:0,2021.GSCAM.1359714.0325.1:0):0):1,((2021.GSCAM.1157921.0304.1:0,2021.GSCAM.1157923.0304.1:0):1,(2021.GSCAM.1166281.0305.1:0,2021.GSCAM.1359728.0325.1:0):0):1,((2021.GSCAM.1359415.0325.1:0,2021.GSCAM.1359523.0325.1:0):1,2021.GSCAM.1157905.0304.1:0):1,2021.GSCAM.1169085.0306.1:1,2021.GSCAM.1096403.0228.1:1,2021.GSCAM.1085198.0226.1:1,2021.GSCAM.1298508.0319.1:1,(2021.GSCAM.1298575.0319.1:0,2021.GSCAM.1298632.0319.1:0):1,2021.GSCAM.1082467.0226.1:1,2021.GSCAM.1096391.0228.1:1,(2021.GSCAM.1085059.0226.1:0,2021.GSCAM.1087364.0226.1:0,2021.GSCAM.1096381.0228.1:0,2021.GSCAM.1096397.0228.1:0,2021.GSCAM.1096400.0228.1:0,2021.GSCAM.1096415.0228.1:0,2021.GSCAM.1096420.0228.1:0,2021.GSCAM.1096421.0228.1:0,2021.GSCAM.1096688.0228.1:0,2021.GSCAM.1096755.0228.1:0,2021.GSCAM.1096760.0228.1:0,2021.GSCAM.1096856.0228.1:0,2021.GSCAM.1166296.0305.1:0,2021.GSCAM.1167319.0305.1:0,2021.GSCAM.1167332.0305.1:0,2021.GSCAM.1167341.0305.1:0,2021.GSCAM.1219077.0311.1:0,2021.GSCAM.1229215.0312.1:0,2021.GSCAM.1298530.0319.1:0,2021.GSCAM.1298536.0319.1:0,2021.GSCAM.1298588.0319.1:0):0):1,(2021.GSCAM.1096523.0228.1:0,2021.GSCAM.1359690.0325.1:0):1,2021.GSCAM.1095396.0227.1:1,2021.GSCAM.1096695.0228.1:1,2021.GSCAM.1298647.0319.1:1,2021.GSCAM.1096449.0228.1:1,(2021.GSCAM.1080684.0225.1:0,2021.GSCAM.1169130.0306.1:0):0):1,(2021.GSCAM.1359330.0325.1:2,(2021.GSCAM.1298555.0319.1:0,2021.GSCAM.1298727.0319.1:0,2021.GSCAM.1359185.0325.1:0,2021.GSCAM.1359427.0325.1:0,2021.GSCAM.1359518.0325.1:0):0):1,(2021.GSCAM.1359383.0325.1:1,(2021.GSCAM.1359613.0325.1:0,2021.GSCAM.1359701.0325.1:0):0):1,(((2021.GSCAM.1096813.0228.1:0,2021.GSCAM.1096832.0228.1:0):1,2021.GSCAM.1096830.0228.1:0):1,(2021.GSCAM.1298824.0319.1:1,(2021.GSCAM.1219049.0311.1:0,2021.GSCAM.1219080.0311.1:0,2021.GSCAM.1359192.0325.1:0,2021.GSCAM.1359200.0325.1:0,2021.GSCAM.1359203.0325.1:0):0):1,(2021.GSCAM.1096818.0228.1:0,2021.GSCAM.1157918.0304.1:0):1,(2021.GSCAM.1229934.0312.1:1,2021.GSCAM.1229816.0312.1:0):1,2021.GSCAM.1229649.0312.1:1,2021.GSCAM.1080696.0225.1:1,2021.GSCAM.1359247.0325.1:1,2021.GSCAM.1298875.0319.1:1,(2021.GSCAM.1169222.0306.1:0,2021.GSCAM.1169223.0306.1:0,2021.GSCAM.1298838.0319.1:0):1,2021.GSCAM.1229915.0312.1:1,2021.GSCAM.1169207.0306.1:1,2021.GSCAM.1298879.0319.1:1,2021.GSCAM.1229691.0312.1:1,2021.GSCAM.1166488.0305.1:1,2021.GSCAM.1097013.0228.1:1,2021.GSCAM.1359138.0325.1:1,2021.GSCAM.1298773.0319.1:1,2021.GSCAM.1087379.0226.1:1,2021.GSCAM.1455673.0402.1:1,((2021.GSCAM.1157924.0304.1:2,2021.GSCAM.1298603.0319.1:1,2021.GSCAM.1157926.0304.1:0):2,2021.GSCAM.1298873.0319.1:0):2,2021.GSCAM.1097010.0228.1:2,(2021.GSCAM.1359294.0325.1:0,2021.GSCAM.1359505.0325.1:0):2,2021.GSCAM.1229871.0312.1:2,(2021.GSCAM.1080621.0225.1:0,2021.GSCAM.1080625.0225.1:0,2021.GSCAM.1080709.0225.1:0,2021.GSCAM.1080718.0225.1:0,2021.GSCAM.1085044.0226.1:0,2021.GSCAM.1095369.0227.1:0,2021.GSCAM.1095370.0227.1:0,2021.GSCAM.1096456.0228.1:0,2021.GSCAM.1096479.0228.1:0,2021.GSCAM.1096484.0228.1:0,2021.GSCAM.1096508.0228.1:0,2021.GSCAM.1096835.0228.1:0,2021.GSCAM.1096986.0228.1:0,2021.GSCAM.1096991.0228.1:0,2021.GSCAM.1157950.0304.1:0,2021.GSCAM.1157964.0304.1:0,2021.GSCAM.1166374.0305.1:0,2021.GSCAM.1166437.0305.1:0,2021.GSCAM.1166462.0305.1:0,2021.GSCAM.1166463.0305.1:0,2021.GSCAM.1166464.0305.1:0,2021.GSCAM.1166467.0305.1:0,2021.GSCAM.1166486.0305.1:0,2021.GSCAM.1166491.0305.1:0,2021.GSCAM.1166492.0305.1:0,2021.GSCAM.1167375.0305.1:0,2021.GSCAM.1167415.0305.1:0,2021.GSCAM.1169198.0306.1:0,2021.GSCAM.1169218.0306.1:0,2021.GSCAM.1169221.0306.1:0,2021.GSCAM.1169227.0306.1:0,2021.GSCAM.1169245.0306.1:0,2021.GSCAM.1169246.0306.1:0,2021.GSCAM.1169249.0306.1:0,2021.GSCAM.1169254.0306.1:0,2021.GSCAM.1169255.0306.1:0,2021.GSCAM.1169256.0306.1:0,2021.GSCAM.1169263.0306.1:0,2021.GSCAM.1229535.0312.1:0,2021.GSCAM.1229539.0312.1:0,2021.GSCAM.1229548.0312.1:0,2021.GSCAM.1229826.0312.1:0,2021.GSCAM.1229831.0312.1:0,2021.GSCAM.1229853.0312.1:0,2021.GSCAM.1229904.0312.1:0,2021.GSCAM.1298756.0319.1:0,2021.GSCAM.1298764.0319.1:0,2021.GSCAM.1298777.0319.1:0,2021.GSCAM.1298813.0319.1:0,2021.GSCAM.1298830.0319.1:0,2021.GSCAM.1298834.0319.1:0,2021.GSCAM.1298836.0319.1:0,2021.GSCAM.1298839.0319.1:0,2021.GSCAM.1298846.0319.1:0,2021.GSCAM.1298860.0319.1:0,2021.GSCAM.1298861.0319.1:0,2021.GSCAM.1298865.0319.1:0,2021.GSCAM.1298876.0319.1:0,2021.GSCAM.1298880.0319.1:0,2021.GSCAM.1298896.0319.1:0,2021.GSCAM.1359147.0325.1:0,2021.GSCAM.1359193.0325.1:0,2021.GSCAM.1359307.0325.1:0,2021.GSCAM.1359364.0325.1:0,2021.GSCAM.1359484.0325.1:0,2021.GSCAM.1359644.0325.1:0,2021.GSCAM.1359673.0325.1:0,2021.TE.148046.1.50:0,2021.TE.148046.1.63:0,2021.TE.148046.1.65:0):0):1,(2021.GSCAM.1359542.0325.1:1,2021.GSCAM.1096777.0228.1:0):1,(2021.GSCAM.1080688.0225.1:0,2021.GSCAM.1088026.0226.1:0,2021.GSCAM.1229227.0312.1:0):1,2021.GSCAM.1096428.0228.1:1,((2021.GSCAM.1299000.0319.1:4,(2021.GSCAM.1167340.0305.1:0,2021.GSCAM.1167345.0305.1:0):0):2,2021.GSCAM.1080692.0225.1:0):1,2021.GSCAM.1298642.0319.1:1,2021.GSCAM.1298541.0319.1:1,2021.GSCAM.1359353.0325.1:1,2021.GSCAM.1298701.0319.1:1,2021.GSCAM.1298702.0319.1:1,2021.GSCAM.1229611.0312.1:1,2021.GSCAM.1298631.0319.1:1,2021.GSCAM.1298591.0319.1:1,2021.GSCAM.1359623.0325.1:1,(((2021.GSCAM.1096475.0228.1:1,(2021.GSCAM.1157903.0304.1:0,2021.GSCAM.1157908.0304.1:0,2021.GSCAM.1157976.0304.1:0,2021.GSCAM.1359226.0325.1:0):0):1,2021.GSCAM.1157896.0304.1:0):1,((2021.GSCAM.1359196.0325.1:1,2021.GSCAM.1229728.0312.1:1,(2021.GSCAM.1087381.0226.1:0,2021.GSCAM.1096505.0228.1:0,2021.GSCAM.1096513.0228.1:0,2021.GSCAM.1157957.0304.1:0,2021.GSCAM.1157958.0304.1:0,2021.GSCAM.1157967.0304.1:0,2021.GSCAM.1167404.0305.1:0,2021.GSCAM.1167417.0305.1:0):0):1,(2021.GSCAM.1229804.0312.1:0,2021.GSCAM.1298857.0319.1:0):1,2021.GSCAM.1359232.0325.1:2,(2021.GSCAM.1096496.0228.1:0,2021.GSCAM.1096504.0228.1:0,2021.GSCAM.1096506.0228.1:0,2021.GSCAM.1157966.0304.1:0,2021.GSCAM.1166444.0305.1:0,2021.GSCAM.1166460.0305.1:0):0):1,(2021.GSCAM.1359233.0325.1:1,(2021.GSCAM.1096458.0228.1:0,2021.GSCAM.1298697.0319.1:0):0):1,(2021.GSCAM.1096444.0228.1:0,2021.GSCAM.1229238.0312.1:0):0):3,(((2021.GSCAM.1298625.0319.1:5,2021.GSCAM.1080616.0225.1:2,2021.GSCAM.1298512.0319.1:2,(2021.GSCAM.1359551.0325.1:2,2021.GSCAM.1359222.0325.1:0):2,(2021.GSCAM.1359279.0325.1:1,2021.GSCAM.1219055.0311.1:1,2021.GSCAM.1359659.0325.1:1,2021.GSCAM.1359466.0325.1:1,2021.GSCAM.1298901.0319.1:1,2021.GSCAM.1298945.0319.1:1,2021.GSCAM.1299176.0319.1:1,2021.GSCAM.1359601.0325.1:1,2021.GSCAM.1169398.0306.1:2,2021.GSCAM.1359547.0325.1:2,2021.GSCAM.1219057.0311.1:2,(2021.GSCAM.1359289.0325.1:0,2021.GSCAM.1359499.0325.1:0):2,2021.GSCAM.1359624.0325.1:2,(2021.GSCAM.1166364.0305.1:0,2021.GSCAM.1167527.0305.1:0,2021.GSCAM.1229768.0312.1:0,2021.GSCAM.1298934.0319.1:0,2021.GSCAM.1298941.0319.1:0,2021.GSCAM.1298951.0319.1:0,2021.GSCAM.1299009.0319.1:0,2021.GSCAM.1359582.0325.1:0,2021.GSCAM.1359597.0325.1:0):0):1,(2021.GSCAM.1359204.0325.1:5,2021.GSCAM.1299001.0319.1:0):1,2021.GSCAM.1169079.0306.1:1,2021.GSCAM.1169089.0306.1:1,2021.GSCAM.1298534.0319.1:1,2021.GSCAM.1298565.0319.1:1,(2021.GSCAM.1082462.0226.1:0,2021.GSCAM.1082496.0226.1:0,2021.GSCAM.1167330.0305.1:0,2021.GSCAM.1298494.0319.1:0,2021.GSCAM.1298566.0319.1:0,2021.GSCAM.1299004.0319.1:0,2021.GSCAM.1359719.0325.1:0):0):1,2021.GSCAM.1166519.0305.1:0):1,2021.GSCAM.1167309.0305.1:1,(2021.GSCAM.1359425.0325.1:1,2021.GSCAM.1169283.0306.1:0):1,((2021.GSCAM.1229558.0312.1:0,2021.GSCAM.1229562.0312.1:0):1,2021.GSCAM.1229554.0312.1:1,2021.GSCAM.1229899.0312.1:1,(2021.GSCAM.1229619.0312.1:0,2021.GSCAM.1229896.0312.1:0):0):1,2021.GSCAM.1169098.0306.1:1,2021.GSCAM.1229829.0312.1:1,2021.GSCAM.1229876.0312.1:2,2021.GSCAM.1167358.0305.1:2,(2021.GSCAM.1169071.0306.1:0,2021.GSCAM.1169107.0306.1:0,2021.GSCAM.1169146.0306.1:0,2021.GSCAM.1229570.0312.1:0,2021.GSCAM.1229578.0312.1:0,2021.GSCAM.1229824.0312.1:0):0):2,2021.GSCAM.1298657.0319.1:2,2021.GSCAM.1080606.0225.1:2,(2021.GSCAM.1359250.0325.1:1,2021.GSCAM.1359255.0325.1:0):2,(2021.GSCAM.1096425.0228.1:0,2021.GSCAM.1096435.0228.1:0,2021.GSCAM.1096697.0228.1:0,2021.GSCAM.1166469.0305.1:0,2021.GSCAM.1167367.0305.1:0,2021.GSCAM.1169150.0306.1:0,2021.GSCAM.1169181.0306.1:0,2021.GSCAM.1229660.0312.1:0,2021.GSCAM.1229827.0312.1:0,2021.GSCAM.1298602.0319.1:0,2021.GSCAM.1298626.0319.1:0,2021.GSCAM.1298680.0319.1:0,2021.GSCAM.1298687.0319.1:0,2021.GSCAM.1298695.0319.1:0,2021.GSCAM.1298725.0319.1:0,2021.GSCAM.1298738.0319.1:0,2021.GSCAM.1359120.0325.1:0,2021.GSCAM.1359145.0325.1:0,2021.GSCAM.1359190.0325.1:0,2021.GSCAM.1359194.0325.1:0,2021.GSCAM.1359195.0325.1:0,2021.GSCAM.1359273.0325.1:0,2021.GSCAM.1359308.0325.1:0,2021.GSCAM.1359697.0325.1:0,2021.GSCAM.1359709.0325.1:0):0):1,((2021.GSCAM.1361549.0325.1:8,2021.GSCAM.1361547.0325.1:7,2021.GSCAM.1361548.0325.1:0):9,2021.GSCAM.1359734.0325.1:0):1,2021.GSCAM.913449.0202.1:2,2020.GSCAM.736997.1226.1:0):1,2021.GSTAA.1494711.0407.1:5,2021.GSCAM.1359377.0325.1:4,2021.GSUMB.1020311.0218.1:0):1,(((2021.GSCAM.1219117.0311.1:1,2021.GSCAM.1298713.0319.1:0):1,(2021.TE.179786.1.2:1,(2021.TE.164630.1.11:0,2021.TE.164630.1.36:0,2021.TE.164630.1.66:0,2021.TE.179786.1.1:0):0):1,2021.TE.149306.1.66:1,(2021.GSCAM.1219044.0311.1:0,2021.GSCAM.1298706.0319.1:0,2021.GSCAM.1298719.0319.1:0,2021.GSCAM.1298755.0319.1:0):1,(2021.GSCAM.1229213.0312.1:0,2021.GSCAM.1229295.0312.1:0,2021.GSCAM.1229576.0312.1:0,2021.GSCAM.1229581.0312.1:0,2021.GSCAM.1229881.0312.1:0,2021.GSCAM.1229910.0312.1:0,2021.GSCAM.1298806.0319.1:0,2021.GSCAM.1359602.0325.1:0,2021.GSLAZ.1295614.0319.1:0,2021.TE.130930.1.58:0,2021.TE.149306.1.51:0,2021.TE.149306.1.58:0,2021.TE.172028.1.18:0,2021.TE.179786.1.22:0):0):1,(((2021.GSCAM.1096617.0228.1:1,2021.GSCAM.1096398.0228.1:0):1,2021.GSCAM.1096437.0228.1:0):1,2021.GSCAM.1166447.0305.1:2,2021.GSCAM.1096499.0228.1:0):1,2021.TE.115976.1.53:1,2021.TE.103976.1.42:1,2021.GSPIE.1347505.0325.1:7,2021.TE.176659.1.59:6,((2021.TE.70799.1.12:0,2021.TE.70799.1.13:0):1,(2021.TE.70799.1.11:0,2021.TE.70799.1.6:0,2021.TE.70799.1.7:0):0):5,2021.GSLAZ.1492567.0406.1:4,2021.TE.171858.1.84:4,2021.TE.176659.1.75:3,((2021.GSLIG.985000.0214.1:1,2021.GSLIG.985015.0214.1:0):1,2021.GSLIG.985009.0214.1:1,2021.GSLIG.985032.0214.1:1,2021.GSLIG.985011.0214.1:1,2021.GSLIG.984996.0214.1:1,2021.GSLIG.985013.0214.1:1,(2021.GSLIG.984997.0214.1:0,2021.GSLIG.984998.0214.1:0,2021.GSLIG.985002.0214.1:0,2021.GSLIG.985003.0214.1:0,2021.GSLIG.985005.0214.1:0,2021.GSLIG.985006.0214.1:0,2021.GSLIG.985007.0214.1:0,2021.GSLIG.985008.0214.1:0,2021.GSLIG.985012.0214.1:0):0):2,((2021.TE.130315.1.119:1,2021.TE.130315.1.11:0):1,(2021.TE.156116.1.6:1,(2021.TE.133061.1.2:0,2021.TE.148046.1.35:0):0):1,2021.TE.133061.1.34:1,(2021.TE.130315.1.86:0,2021.TE.148046.1.33:0,2021.TE.171858.1.8:0):1,(2021.TE.104032.1.14:0,2021.TE.104032.1.16:0,2021.TE.104032.1.57:0,2021.TE.130315.1.13:0,2021.TE.133061.1.18:0,2021.TE.133061.1.28:0,2021.TE.148046.1.32:0,2021.TE.156116.1.11:0,2021.TE.176659.1.24:0,2021.TE.176659.1.92:0,2021.TE.89065.1.67:0):0):2,(2021.TE.156116.1.34:2,(2021.GSTAA.1494709.0407.1:0,2021.GSTAA.1494710.0407.1:0):2,2021.GSTAA.1489759.0406.1:2,2021.GSTAA.1489752.0406.1:2,(2021.GSTAA.1063473.0224.1:0,2021.GSTAA.1110354.0301.1:0,2021.GSTAA.1461256.0402.1:0,2021.GSTAA.1489818.0406.1:0,2021.GSTAA.1489828.0406.1:0,2021.TE.176659.1.94:0):0):2,(2021.TE.130315.1.28:1,2021.GSPIE.1347549.0325.1:6,2021.GSLIG.985028.0214.1:3,(2021.GSLIG.985019.0214.1:0,2021.GSLIG.985022.0214.1:0,2021.TE.104032.1.79:0,2021.TE.89065.1.50:0):0):2,(2021.GSSAR.1302416.0320.1:2,2021.GSSAR.1195455.0309.1:0):2,(2021.TE.159054.1.61:0,2021.TE.171858.1.61:0,2021.TE.176659.1.22:0):2,(2021.TE.103976.1.34:1,2021.TE.103976.1.37:1,2021.TE.103976.1.33:1,(2021.TE.103976.1.35:0,2021.TE.103976.1.38:0,2021.TE.115976.1.33:0,2021.TE.115976.1.37:0):0):2,(2021.TE.103976.1.39:0,2021.TE.103976.1.40:0,2021.TE.115976.1.34:0,2021.TE.115976.1.39:0,2021.TE.130930.1.10:0,2021.TE.130930.1.29:0,2021.TE.130930.1.35:0,2021.TE.149306.1.48:0,2021.TE.164627.1.67:0,2021.TE.171858.1.10:0,2021.TE.171858.1.14:0,2021.TE.172028.1.17:0,2021.TE.176659.1.28:0,2021.TE.176659.1.69:0,2021.TE.179786.1.28:0,2021.TE.63970.1.16:0):0):1,(2021.GSSAR.1442664.0401.1:1,2021.GSSAR.1195464.0309.1:1,(2021.GSSAR.1195447.0309.1:0,2021.GSSAR.1379982.0327.1:0,2021.GSSAR.1379997.0327.1:0):1,2021.GSSAR.1442662.0401.1:1,2021.GSSAR.1379991.0327.1:1,2021.GSSAR.1195467.0309.1:1,2021.GSSAR.1324028.0324.1:7,(2021.TE.130315.1.66:2,(2021.GSSAR.1195463.0309.1:0,2021.GSSAR.1302412.0320.1:0,2021.GSSAR.1302413.0320.1:0):0):2,(2021.GSSAR.1195440.0309.1:0,2021.GSSAR.1195444.0309.1:0,2021.GSSAR.1195445.0309.1:0,2021.GSSAR.1195446.0309.1:0,2021.GSSAR.1195448.0309.1:0,2021.GSSAR.1195449.0309.1:0,2021.GSSAR.1195451.0309.1:0,2021.GSSAR.1195452.0309.1:0,2021.GSSAR.1195453.0309.1:0,2021.GSSAR.1195454.0309.1:0,2021.GSSAR.1195456.0309.1:0,2021.GSSAR.1195457.0309.1:0,2021.GSSAR.1195458.0309.1:0,2021.GSSAR.1195459.0309.1:0,2021.GSSAR.1195460.0309.1:0,2021.GSSAR.1195462.0309.1:0,2021.GSSAR.1195466.0309.1:0,2021.GSSAR.1379984.0327.1:0,2021.GSSAR.1379986.0327.1:0,2021.GSSAR.1379987.0327.1:0,2021.GSSAR.1379989.0327.1:0,2021.GSSAR.1379990.0327.1:0,2021.GSSAR.1379992.0327.1:0,2021.GSSAR.1379998.0327.1:0,2021.GSSAR.1379999.0327.1:0,2021.GSSAR.1380003.0327.1:0,2021.GSSAR.1380010.0327.1:0,2021.GSSAR.1380014.0327.1:0,2021.GSSAR.1380015.0327.1:0,2021.GSSAR.1380020.0327.1:0,2021.GSSAR.1380029.0327.1:0,2021.GSSAR.1442622.0401.1:0,2021.GSSAR.1442626.0401.1:0,2021.GSSAR.1442631.0401.1:0,2021.GSSAR.1442636.0401.1:0,2021.GSSAR.1442639.0401.1:0,2021.GSSAR.1442660.0401.1:0):0):1,((2021.TE.164630.1.68:1,(2021.TE.164630.1.14:0,2021.TE.179786.1.13:0):0):1,2021.TE.130930.1.3:1,2021.TE.179786.1.37:1,(2021.TE.96118.1.8:0,2021.TE.96118.1.9:0):0):1,(((2021.TE.171858.1.79:2,2021.TE.176659.1.83:0):1,2021.TE.159054.1.9:0):1,2021.TE.148046.1.76:1,(2021.TE.148046.1.73:0,2021.TE.171858.1.40:0,2021.TE.176659.1.68:0):0):1,(2021.GSLAZ.1091792.0227.1:1,2021.TE.133061.1.44:1,(2021.GSLAZ.1039784.0220.1:0,2021.TE.130315.1.30:0):0):1,2021.GSCAM.1359741.0325.1:1,(2021.GSLAZ.1295642.0319.1:1,2021.GSSAR.1442617.0401.1:3,(2021.GSCAM.1298746.0319.1:0,2021.GSCAM.1298788.0319.1:0,2021.GSCAM.1298843.0319.1:0,2021.GSCAM.1359309.0325.1:0,2021.GSLAZ.1217388.0311.1:0,2021.GSLAZ.1492578.0406.1:0):0):1,(2021.GSSAR.1392932.0329.1:1,(2021.GSSAR.1392924.0329.1:0,2021.GSSAR.1392925.0329.1:0,2021.GSSAR.1392926.0329.1:0,2021.GSSAR.1392927.0329.1:0,2021.GSSAR.1392929.0329.1:0,2021.GSSAR.1392933.0329.1:0,2021.GSSAR.1392935.0329.1:0,2021.GSSAR.1392936.0329.1:0,2021.GSSAR.1392938.0329.1:0,2021.GSSAR.1392940.0329.1:0,2021.GSSAR.1392941.0329.1:0,2021.GSSAR.1392943.0329.1:0,2021.GSSAR.1396556.0330.1:0,2021.GSSAR.1396557.0330.1:0):0):1,(2021.GSCAM.1298669.0319.1:2,2021.GSCAM.1096510.0228.1:0):1,(2021.GSTAA.1489790.0406.1:4,2021.GSLAZ.1217377.0311.1:0):1,(2021.GSLAZ.882919.0127.1:0,2021.GSTAA.1222909.0312.1:0):1,2021.GSCAM.1298678.0319.1:1,2021.GSVEN.1260919.0316.1:1,2021.TE.164630.1.26:1,2021.GSCAM.1229648.0312.1:1,2021.GSTAA.1489786.0406.1:1,2021.GSTAA.1222849.0312.1:1,2021.GSVEN.875558.0126.1:1,2021.GSTAA.1489789.0406.1:1,2021.GSVEN.1260901.0316.1:1,2021.GSLOM.1048809.0222.1:1,2021.GSLOM.1085170.0226.1:26,(2021.GSCAM.1229848.0312.1:0,2021.GSCAM.1298668.0319.1:0,2021.GSCAM.1298696.0319.1:0,2021.GSCAM.1298744.0319.1:0,2021.GSCAM.1359682.0325.1:0,2021.GSLAZ.1079994.0225.1:0,2021.GSLAZ.1091789.0227.1:0,2021.GSLAZ.1455669.0402.1:0,2021.GSSAR.1392928.0329.1:0,2021.GSTAA.1222788.0312.1:0,2021.GSTAA.1222847.0312.1:0,2021.GSVEN.1260937.0316.1:0,2021.GSVEN.766580.0105.1:0,2021.TE.159054.1.44:0):0):7,2021.GSCAM.1229783.0312.1:2,2021.GSCAM.1167443.0305.1:0):2,2021.GSCAM.1167423.0305.1:0):1,(2021.GSCAM.1166223.0305.1:0,2021.GSCAM.1166354.0305.1:0,2021.GSCAM.1167511.0305.1:0,2021.GSCAM.1169426.0306.1:0,2021.GSCAM.1298917.0319.1:0,2021.GSCAM.1299131.0319.1:0,2021.GSCAM.1299180.0319.1:0):0):1,2021.GSCAM.1167498.0305.1:0):3,((2021.GSCAM.1167471.0305.1:1,2021.GSCAM.1166232.0305.1:0):2,2021.GSCAM.1359509.0325.1:0):3,2021.GSSAR.1302439.0320.1:3,2021.GSCAM.1166261.0305.1:2,2021.GSCAM.1359338.0325.1:2,2021.GSCAM.1166483.0305.1:2,((((2021.GSCAM.1166290.0305.1:1,(2021.GSCAM.1166411.0305.1:2,2021.GSCAM.1229622.0312.1:0):3,2021.GSCAM.1169443.0306.1:3,2021.GSCAM.1167522.0305.1:0):1,(2021.GSCAM.1087410.0226.1:2,2021.GSCAM.1087407.0226.1:7,2021.GSCAM.1287726.0318.1:5,2021.GSCAM.1298519.0319.1:0):3,2021.GSCAM.1359320.0325.1:3,(2021.GSCAM.1229938.0312.1:2,2021.GSCAM.1359412.0325.1:1,2021.GSCAM.1169451.0306.1:0):2,2021.GSCAM.1359500.0325.1:2,(2021.GSCAM.1167493.0305.1:0,2021.GSCAM.1167529.0305.1:0):0):2,(2021.GSCAM.1169397.0306.1:0,2021.GSCAM.1299076.0319.1:0):0):1,2021.GSCAM.1359565.0325.1:0):2,((2021.GSCAM.1299127.0319.1:4,2021.GSCAM.1166320.0305.1:4,2021.GSCAM.1299086.0319.1:0):2,2021.GSCAM.1359097.0325.1:7,((2021.GSCAM.1082492.0226.1:3,2021.GSCAM.1166528.0305.1:0):4,2021.GSCAM.1299178.0319.1:0):5,2021.GSCAM.1359679.0325.1:4,2021.GSCAM.1166386.0305.1:0):2,2021.GSCAM.1299079.0319.1:2,2021.GSCAM.1359408.0325.1:2,2021.GSCAM.1359276.0325.1:2,2021.GSCAM.1359416.0325.1:5,((2021.GSFVG.949124.0208.1:35,2021.GSFVG.902926.0130.1:0):6,2021.GSCAM.1359163.0325.1:0):4,(2021.GSCAM.1359439.0325.1:1,2021.GSCAM.1166311.0305.1:1,2021.GSCAM.1166313.0305.1:0):4,2021.GSSAR.1380023.0327.1:4,2021.GSCAM.1299077.0319.1:4,2021.GSCAM.1299065.0319.1:4,2021.GSCAM.1359680.0325.1:0):3,2021.GSCAM.1166404.0305.1:3,2021.GSCAM.1299052.0319.1:0):2,2021.GSCAM.1169339.0306.1:6,2021.GSSAR.1302436.0320.1:5,((2021.GSCAM.1088054.0226.1:7,2021.GSCAM.1080736.0225.1:0):4,2021.GSCAM.1096609.0228.1:7,(2021.GSCAM.1096896.0228.1:3,2021.GSCAM.1096905.0228.1:0):5,2021.GSCAM.1359458.0325.1:0):5,2021.GSCAM.1080636.0225.1:5,2021.GSCAM.1167451.0305.1:4,2021.GSCAM.1229264.0312.1:0):3,2021.GSCAM.1299082.0319.1:3,2021.GSCAM.1166394.0305.1:0):2,(2021.GSCAM.1299057.0319.1:2,((((2021.TE.156116.1.49:9,2021.GSTAA.1063492.0224.1:7,2021.GSTAA.1063417.0224.1:6,2021.GSTAA.1110365.0301.1:0):3,2021.GSTAA.1110374.0301.1:1,2021.GSTAA.1110371.0301.1:0):5,2021.GSTAA.1110334.0301.1:0):5,2021.GSCAM.1157992.0304.1:0):6,(2021.GSCAM.1359579.0325.1:9,2021.GSCAM.1167474.0305.1:4,2021.GSCAM.1299035.0319.1:0):3,2021.GSCAM.1359191.0325.1:0):2,2021.GSCAM.1080645.0225.1:0):7,2021.GSCAM.1085073.0226.1:6,2021.GSCAM.1299056.0319.1:0):4,2021.GSCAM.1082506.0226.1:4,2021.GSCAM.1080633.0225.1:2,2020.TE.33690.1.7:0):1,(2021.GSCAM.1359346.0325.1:1,2021.GSCAM.1361516.0325.1:15,2021.GSCAM.1196932.0310.1:12,((2021.GSSAR.1324020.0324.1:1,(2021.GSSAR.1324021.0324.1:0,2021.GSSAR.1324023.0324.1:0):0):1,2021.GSSAR.1379993.0327.1:1,(2021.GSSAR.1379995.0327.1:0,2021.GSSAR.1380007.0327.1:0):0):9,2021.GSCAM.1196954.0310.1:9,((2021.GSCAM.1166255.0305.1:1,2021.GSCAM.1085189.0226.1:1,2021.GSCAM.1229807.0312.1:0):2,2021.GSCAM.1229351.0312.1:0):7,(2021.GSCAM.1039276.0220.1:4,2020.GSLAZ.746831.1229.1:4,2021.GSCAM.776979.0107.1:2,2021.GSCAM.1039307.0220.1:2,((2021.GSCAM.1176170.0308.1:1,(2021.GSCAM.1176172.0308.1:0,2021.GSCAM.1176179.0308.1:0):0):1,(2021.GSCAM.1176168.0308.1:0,2021.GSCAM.1254988.0315.1:0):0):2,(2020.GSLAZ.609991.1102.1:0,2021.GSCAM.1039311.0220.1:0,2021.GSCAM.1039397.0220.1:0,2021.GSCAM.1039489.0220.1:0,2021.GSCAM.1039495.0220.1:0,2021.GSLAZ.824407.0114.1:0):0):6,2021.GSCAM.1087404.0226.1:6,((2021.GSFVG.833438.0118.1:2,2021.GSFVG.833437.0118.1:0):5,2021.GSCAM.954209.0208.1:0):6,2021.GSCAM.1166323.0305.1:4,2021.GSCAM.1166241.0305.1:3,(2021.GSLAZ.1492575.0406.1:1,(2021.GSLAZ.1198698.0310.1:0,2021.GSLAZ.1259200.0316.1:0):0):3,2021.GSCAM.1424282.0401.1:3,((((((2021.GSCAM.1255005.0315.1:1,(2021.GSCAM.1185632.0309.1:0,2021.GSCAM.1254924.0315.1:0,2021.GSCAM.1254943.0315.1:0,2021.GSCAM.1255006.0315.1:0,2021.GSCAM.1255009.0315.1:0,2021.GSCAM.1255024.0315.1:0,2021.GSCAM.1255031.0315.1:0,2021.GSCAM.1255040.0315.1:0,2021.GSCAM.1255042.0315.1:0,2021.GSCAM.1424285.0401.1:0,2021.GSCAM.1424286.0401.1:0,2021.GSCAM.1424291.0401.1:0):0):1,2021.GSCAM.1424157.0401.1:1,2021.GSCAM.1424276.0401.1:1,2021.GSCAM.1255035.0315.1:1,2021.GSCAM.1185659.0309.1:1,2021.GSCAM.1254804.0315.1:1,(2021.GSCAM.1254941.0315.1:0,2021.GSCAM.1424145.0401.1:0,2021.GSCAM.1424147.0401.1:0):1,2021.GSCAM.1185650.0309.1:1,2021.GSCAM.1185611.0309.1:1,2021.GSCAM.1254810.0315.1:2,(2021.GSCAM.1061225.0224.1:0,2021.GSCAM.1061251.0224.1:0,2021.GSCAM.1185573.0309.1:0,2021.GSCAM.1185574.0309.1:0,2021.GSCAM.1185576.0309.1:0,2021.GSCAM.1185582.0309.1:0,2021.GSCAM.1185584.0309.1:0,2021.GSCAM.1185585.0309.1:0,2021.GSCAM.1185586.0309.1:0,2021.GSCAM.1185631.0309.1:0,2021.GSCAM.1185636.0309.1:0,2021.GSCAM.1185652.0309.1:0,2021.GSCAM.1185654.0309.1:0,2021.GSCAM.1185663.0309.1:0,2021.GSCAM.1185664.0309.1:0,2021.GSCAM.1185666.0309.1:0,2021.GSCAM.1185667.0309.1:0,2021.GSCAM.1185672.0309.1:0,2021.GSCAM.1185673.0309.1:0,2021.GSCAM.1254802.0315.1:0,2021.GSCAM.1254819.0315.1:0,2021.GSCAM.1254820.0315.1:0,2021.GSCAM.1254868.0315.1:0,2021.GSCAM.1254883.0315.1:0,2021.GSCAM.1254890.0315.1:0,2021.GSCAM.1254898.0315.1:0,2021.GSCAM.1254899.0315.1:0,2021.GSCAM.1254906.0315.1:0,2021.GSCAM.1254914.0315.1:0,2021.GSCAM.1254922.0315.1:0,2021.GSCAM.1255013.0315.1:0,2021.GSCAM.1255016.0315.1:0,2021.GSCAM.1255025.0315.1:0,2021.GSCAM.1255027.0315.1:0,2021.GSCAM.1255033.0315.1:0,2021.GSCAM.1255041.0315.1:0,2021.GSCAM.1255043.0315.1:0,2021.GSCAM.1255050.0315.1:0,2021.GSCAM.1424153.0401.1:0,2021.GSCAM.1424154.0401.1:0,2021.GSCAM.1424166.0401.1:0,2021.GSCAM.1424167.0401.1:0,2021.GSCAM.1424172.0401.1:0,2021.GSCAM.1424173.0401.1:0,2021.GSCAM.1424174.0401.1:0,2021.GSCAM.1424266.0401.1:0,2021.GSCAM.1424267.0401.1:0,2021.GSCAM.1424271.0401.1:0,2021.GSCAM.1424272.0401.1:0,2021.GSCAM.1424279.0401.1:0,2021.GSCAM.1424289.0401.1:0):0):1,(((2021.GSCAM.1254861.0315.1:2,(2021.GSCAM.1185693.0309.1:0,2021.GSCAM.1185753.0309.1:0):1,(2021.GSCAM.1185598.0309.1:0,2021.GSCAM.1185686.0309.1:0,2021.GSCAM.1185752.0309.1:0):0):3,2021.GSCAM.1185577.0309.1:3,(2021.GSCAM.1185699.0309.1:0,2021.GSCAM.1185754.0309.1:0,2021.GSCAM.1254807.0315.1:0,2021.GSCAM.1254860.0315.1:0,2021.GSCAM.1254862.0315.1:0,2021.GSCAM.1254892.0315.1:0,2021.GSCAM.1254934.0315.1:0,2021.GSCAM.1424341.0401.1:0):0):1,(2021.GSCAM.1424273.0401.1:1,2021.GSCAM.1424268.0401.1:0):1,2021.GSCAM.1254814.0315.1:1,2021.GSCAM.1254950.0315.1:1,2021.GSCAM.1424159.0401.1:1,(2021.GSCAM.1254727.0315.1:0,2021.GSCAM.1254972.0315.1:0,2021.GSCAM.1424144.0401.1:0,2021.GSCAM.1424146.0401.1:0,2021.GSCAM.1424161.0401.1:0):1,(2021.GSCAM.1424280.0401.1:0,2021.GSCAM.1424284.0401.1:0):1,2021.GSCAM.1186227.0309.1:1,(2021.GSCAM.1185722.0309.1:0,2021.GSCAM.1185723.0309.1:0):2,2021.GSCAM.1186233.0309.1:2,(2021.GSCAM.1185609.0309.1:0,2021.GSCAM.1185610.0309.1:0,2021.GSCAM.1254872.0315.1:0,2021.GSCAM.1254925.0315.1:0,2021.GSCAM.1254949.0315.1:0,2021.GSCAM.1255004.0315.1:0,2021.GSCAM.1255007.0315.1:0,2021.GSCAM.1424278.0401.1:0,2021.GSCAM.1424332.0401.1:0):0):1,(2021.GSCAM.1197011.0310.1:1,2021.GSCAM.1061276.0224.1:1,2021.GSCAM.1447744.0402.1:1,2021.GSCAM.1080614.0225.1:1,(2021.GSCAM.1095374.0227.1:2,2021.GSCAM.1095372.0227.1:1,(2021.GSCAM.1095373.0227.1:0,2021.GSCAM.1424384.0401.1:0,2021.GSCAM.1424385.0401.1:0):0):3,(2021.GSCAM.1359737.0325.1:1,2021.GSCAM.1229893.0312.1:0):2,(2021.GSCAM.1424392.0401.1:0,2021.GSCAM.1424393.0401.1:0):2,(2021.GSCAM.1061155.0224.1:0,2021.GSCAM.1080619.0225.1:0,2021.GSCAM.1080620.0225.1:0,2021.GSCAM.1087395.0226.1:0,2021.GSCAM.1096883.0228.1:0,2021.GSCAM.1219052.0311.1:0,2021.GSCAM.1424359.0401.1:0,2021.GSCAM.1424362.0401.1:0,2021.GSCAM.1447746.0402.1:0,2021.GSCAM.1447750.0402.1:0):0):1,(2021.GSCAM.1185606.0309.1:0,2021.GSCAM.1185626.0309.1:0,2021.GSCAM.1185755.0309.1:0,2021.GSCAM.1254863.0315.1:0):1,2021.GSCAM.1254879.0315.1:1,2021.GSCAM.1254992.0315.1:1,2021.GSCAM.1254730.0315.1:1,2021.GSCAM.1254953.0315.1:3,2021.GSCAM.1254991.0315.1:3,(2021.GSCAM.1080605.0225.1:0,2021.GSCAM.1254717.0315.1:0,2021.GSCAM.1254723.0315.1:0,2021.GSCAM.1254877.0315.1:0,2021.GSCAM.1254926.0315.1:0,2021.GSCAM.1254933.0315.1:0,2021.GSCAM.1254951.0315.1:0,2021.GSCAM.1254954.0315.1:0,2021.GSCAM.1254962.0315.1:0,2021.GSCAM.1254963.0315.1:0,2021.GSCAM.1424171.0401.1:0,2021.GSCAM.1424294.0401.1:0,2021.GSCAM.1424295.0401.1:0,2021.GSCAM.1424301.0401.1:0,2021.GSCAM.960504.0209.1:0):0):1,2021.GSCAM.1361562.0325.1:1,((2021.GSCAM.1298573.0319.1:1,2021.GSCAM.1307903.0322.1:2,(2021.GSCAM.1307849.0322.1:0,2021.GSCAM.1307990.0322.1:0,2021.GSCAM.1307991.0322.1:0,2021.GSCAM.1308000.0322.1:0,2021.GSCAM.1308001.0322.1:0,2021.GSCAM.1390573.0329.1:0,2021.GSCAM.1390577.0329.1:0,2021.GSCAM.1447945.0402.1:0):0):1,(2021.GSCAM.1229337.0312.1:1,(2021.GSCAM.1166373.0305.1:0,2021.GSCAM.1169092.0306.1:0,2021.GSCAM.1169195.0306.1:0,2021.GSCAM.1169203.0306.1:0,2021.GSCAM.1169382.0306.1:0,2021.GSCAM.1229331.0312.1:0,2021.GSCAM.1307957.0322.1:0):0):1,(2021.GSCAM.1082524.0226.1:0,2021.GSCAM.1096693.0228.1:0):1,(2021.GSCAM.1166478.0305.1:0,2021.GSCAM.1307959.0322.1:0,2021.GSCAM.1307967.0322.1:0):1,2021.GSCAM.1298930.0319.1:1,2021.GSCAM.1085202.0226.1:5,((2021.GSCAM.1307972.0322.1:1,(2021.GSCAM.1447927.0402.1:0,2021.GSCAM.1447935.0402.1:0,2021.GSCAM.1447996.0402.1:0,2021.GSCAM.1448003.0402.1:0):0):1,2021.GSCAM.1096229.0228.1:1,2021.GSCAM.1157935.0304.1:0):2,2021.GSCAM.1096690.0228.1:2,(2021.GSCAM.1219079.0311.1:0,2021.GSCAM.1298560.0319.1:0,2021.GSCAM.1298635.0319.1:0,2021.GSCAM.1307966.0322.1:0,2021.GSCAM.1447679.0402.1:0,2021.GSCAM.1447683.0402.1:0,2021.GSCAM.1447689.0402.1:0,2021.GSCAM.1447936.0402.1:0,2021.GSCAM.1447941.0402.1:0,2021.GSCAM.1447942.0402.1:0,2021.GSCAM.1447949.0402.1:0,2021.GSCAM.1447995.0402.1:0,2021.GSCAM.1447997.0402.1:0,2021.GSCAM.1447998.0402.1:0):0):1,((2021.GSCAM.1061108.0224.1:1,2021.GSCAM.1080722.0225.1:1,2021.GSCAM.1169065.0306.1:1,2021.GSCAM.1074623.0225.1:1,2021.GSCAM.1359113.0325.1:1,2021.GSCAM.1080673.0225.1:4,2021.GSCAM.1229560.0312.1:2,(2021.GSCAM.1080686.0225.1:0,2021.GSCAM.1080687.0225.1:0,2021.GSCAM.1080699.0225.1:0,2021.GSCAM.1080703.0225.1:0,2021.GSCAM.1080704.0225.1:0,2021.GSCAM.1080707.0225.1:0,2021.GSCAM.1080708.0225.1:0,2021.GSCAM.1080744.0225.1:0,2021.GSCAM.1096462.0228.1:0,2021.GSCAM.1096487.0228.1:0,2021.GSCAM.1096761.0228.1:0,2021.GSCAM.1096774.0228.1:0,2021.GSCAM.1096967.0228.1:0,2021.GSCAM.1157945.0304.1:0,2021.GSCAM.1166503.0305.1:0,2021.GSCAM.1167385.0305.1:0,2021.GSCAM.1167386.0305.1:0,2021.GSCAM.1169312.0306.1:0,2021.GSCAM.1219110.0311.1:0,2021.GSCAM.1298586.0319.1:0,2021.GSCAM.1298772.0319.1:0,2021.GSCAM.1298790.0319.1:0,2021.GSCAM.1298791.0319.1:0,2021.GSCAM.1299070.0319.1:0,2021.GSCAM.1359246.0325.1:0,2021.GSCAM.1359643.0325.1:0,2021.GSCAM.1359730.0325.1:0,2021.GSCAM.1359732.0325.1:0,2021.GSCAM.1359742.0325.1:0):0):1,2021.GSCAM.1254835.0315.1:1,(((2021.GSCAM.1096965.0228.1:0,2021.GSCAM.1096966.0228.1:0):1,2021.GSCAM.1087360.0226.1:1,(2021.GSCAM.1087359.0226.1:0,2021.GSCAM.1087363.0226.1:0,2021.GSCAM.1087369.0226.1:0,2021.GSCAM.1087371.0226.1:0,2021.GSCAM.1087389.0226.1:0,2021.GSCAM.1167425.0305.1:0):0):1,2021.GSCAM.1229253.0312.1:1,2021.GSCAM.1087361.0226.1:0):2,2021.GSCAM.1096624.0228.1:0):1,(((2021.GSCAM.1096780.0228.1:1,2021.GSCAM.1096841.0228.1:0):1,(2021.GSCAM.1173847.0308.1:1,(2021.GSCAM.1173772.0308.1:0,2021.GSCAM.1173919.0308.1:0):0):1,(2021.GSCAM.1088013.0226.1:4,2021.GSCAM.1166468.0305.1:0):1,(2021.GSCAM.1096474.0228.1:0,2021.GSCAM.1359497.0325.1:0):1,2021.GSCAM.1447705.0402.1:2,(2021.GSCAM.1061103.0224.1:0,2021.GSCAM.1082465.0226.1:0,2021.GSCAM.1085099.0226.1:0,2021.GSCAM.1085218.0226.1:0,2021.GSCAM.1088040.0226.1:0,2021.GSCAM.1096682.0228.1:0,2021.GSCAM.1096707.0228.1:0,2021.GSCAM.1096875.0228.1:0,2021.GSCAM.1169287.0306.1:0,2021.GSCAM.1185559.0309.1:0,2021.GSCAM.1185560.0309.1:0,2021.GSCAM.1229913.0312.1:0,2021.GSCAM.1447687.0402.1:0):0):1,2021.GSCAM.1082516.0226.1:3,2021.GSCAM.1229903.0312.1:0):1,2021.GSCAM.1166515.0305.1:1,((2021.GSCAM.1080745.0225.1:1,(2021.GSCAM.1096689.0228.1:0,2021.GSCAM.1229818.0312.1:0,2021.GSCAM.1229844.0312.1:0,2021.GSCAM.1298570.0319.1:0):0):1,2021.GSCAM.1298561.0319.1:1,2021.GSCAM.1307779.0322.1:1,2021.GSCAM.1169119.0306.1:0):1,((2021.GSCAM.1061100.0224.1:1,(2021.GSCAM.1096685.0228.1:0,2021.GSCAM.1096860.0228.1:0):1,(2021.GSCAM.1096399.0228.1:0,2021.GSCAM.1096712.0228.1:0,2021.GSCAM.1167362.0305.1:0):0):1,2021.GSCAM.1088025.0226.1:0):1,((2021.GSCAM.1167538.0305.1:0,2021.GSCAM.1299166.0319.1:0,2021.GSCAM.1359358.0325.1:0):1,2021.GSCAM.1080711.0225.1:1,(2021.GSCAM.1096351.0228.1:0,2021.GSCAM.1166476.0305.1:0,2021.GSCAM.1167537.0305.1:0):0):1,((2021.GSCAM.1039319.0220.1:0,2021.GSCAM.1039398.0220.1:0):1,2021.GSCAM.1254731.0315.1:1,2021.GSCAM.1176030.0308.1:0):1,(((2021.GSCAM.1229877.0312.1:0,2021.GSCAM.1229884.0312.1:0):1,2021.GSCAM.1359354.0325.1:1,(2021.GSCAM.1169090.0306.1:0,2021.GSCAM.1169303.0306.1:0,2021.GSCAM.1299194.0319.1:0,2021.GSCAM.1359431.0325.1:0):0):1,2021.GSCAM.1424414.0401.1:0):1,(2021.GSCAM.1254932.0315.1:1,(2021.GSCAM.1185678.0309.1:0,2021.GSCAM.1185682.0309.1:0,2021.GSCAM.1254938.0315.1:0,2021.GSCAM.1254967.0315.1:0,2021.GSCAM.837320.0118.1:0):0):1,((2021.GSCAM.925127.0203.1:1,2021.GSCAM.882753.0127.1:0):1,2021.GSCAM.776894.0107.1:0):1,2021.GSCAM.1056916.0223.1:1,(2021.GSCAM.1185595.0309.1:1,(2021.GSCAM.1185594.0309.1:0,2021.GSCAM.1185596.0309.1:0,2021.GSCAM.1185597.0309.1:0,2021.GSCAM.1185634.0309.1:0,2021.GSCAM.1185698.0309.1:0,2021.GSCAM.1185701.0309.1:0,2021.GSCAM.1185706.0309.1:0,2021.GSCAM.1185727.0309.1:0):0):1,(2021.GSCAM.954196.0208.1:1,2021.GSCAM.954195.0208.1:0):1,2021.GSCAM.1061348.0224.1:1,2021.GSCAM.776932.0107.1:1,2021.GSCAM.1096842.0228.1:1,2021.GSCAM.1229863.0312.1:1,(2020.GSCAM.736781.1226.1:1,(2021.GSCAM.776918.0107.1:0,2021.GSCAM.776919.0107.1:0):0):1,(2021.GSCAM.1056768.0223.1:1,2021.GSCAM.1086161.0226.1:0):1,(2021.GSCAM.1061372.0224.1:0,2021.GSCAM.1061385.0224.1:0):1,2021.GSCAM.1254903.0315.1:1,2021.GSCAM.1176141.0308.1:1,2021.GSCAM.1254921.0315.1:1,2021.GSCAM.1056882.0223.1:1,2021.GSCAM.1197012.0310.1:1,(2021.GSCAM.1056837.0223.1:0,2021.GSCAM.1056838.0223.1:0):1,2021.GSCAM.1173329.0308.1:1,2021.GSCAM.960499.0209.1:1,2021.GSCAM.1185551.0309.1:1,2021.GSCAM.1173461.0308.1:1,(2021.GSTAA.1048827.0222.1:12,2021.GSLAZ.1009022.0216.1:10,(2020.GSCAM.584069.1019.1:1,(2020.GSCAM.584071.1019.1:0,2020.GSCAM.602304.1028.1:0):0):9,2021.GSCAM.1049350.0222.1:9,2021.GSTAA.1185807.0309.1:9,(2021.TE.104622.1.9:5,2021.GSVEN.977163.0211.1:0):7,((2021.GSVEN.1260951.0316.1:0,2021.GSVEN.1260952.0316.1:0):2,2021.TE.89759.1.7:0):7,2021.GSPIE.1055781.0223.1:7,(2020.GSLAZ.728282.1222.1:4,2021.GSCAM.1096392.0228.1:4,2021.GSLAZ.1079395.0225.1:3,2021.GSCAM.1096636.0228.1:2,2021.GSLAZ.1079391.0225.1:0):6,(2021.GSLAZ.882938.0127.1:3,2021.GSLAZ.765572.0104.1:2,2021.GSLAZ.1079394.0225.1:0):6,(2021.GSVEN.766574.0105.1:0,2021.GSVEN.766575.0105.1:0):6,(2021.GSCAM.1096902.0228.1:2,2021.GSCAM.1096642.0228.1:1,(2021.GSCAM.1298935.0319.1:0,2021.GSCAM.1298961.0319.1:0):1,(2021.GSCAM.1157910.0304.1:0,2021.GSCAM.1298567.0319.1:0):1,(2021.GSCAM.1096467.0228.1:0,2021.GSCAM.1096476.0228.1:0,2021.GSCAM.1096670.0228.1:0,2021.GSCAM.1096671.0228.1:0,2021.GSCAM.1096673.0228.1:0,2021.GSCAM.1096678.0228.1:0,2021.GSCAM.1096748.0228.1:0,2021.GSCAM.1096749.0228.1:0,2021.GSCAM.1096778.0228.1:0,2021.GSCAM.1157917.0304.1:0,2021.GSCAM.1158025.0304.1:0,2021.GSCAM.1229655.0312.1:0,2021.GSCAM.1359553.0325.1:0):0):5,((2021.GSCAM.1061344.0224.1:0,2021.GSCAM.1061345.0224.1:0):1,2021.GSCAM.1061336.0224.1:0):5,((2021.TE.156116.1.43:2,2021.TE.130315.1.15:0):8,2021.GSCAM.960584.0209.1:0):5,(((2021.GSCAM.1229928.0312.1:1,(2021.GSCAM.1299138.0319.1:0,2021.GSCAM.1299164.0319.1:0):0):1,(2021.GSCAM.1166335.0305.1:0,2021.GSCAM.1299081.0319.1:0):0):2,(((2021.GSCAM.1298929.0319.1:1,(2021.GSCAM.1169168.0306.1:0,2021.GSCAM.1229575.0312.1:0,2021.GSCAM.1299003.0319.1:0):0):1,2021.GSCAM.1424450.0401.1:1,(2021.GSCAM.1080705.0225.1:0,2021.GSCAM.1080706.0225.1:0):1,2021.GSCAM.1229315.0312.1:1,2021.GSCAM.1087412.0226.1:1,2021.GSCAM.1424229.0401.1:1,2021.GSCAM.1361582.0325.1:11,2021.GSCAM.1169457.0306.1:4,(2021.GSCAM.1080701.0225.1:0,2021.GSCAM.1085064.0226.1:0,2021.GSCAM.1096561.0228.1:0,2021.GSCAM.1096810.0228.1:0,2021.GSCAM.1229319.0312.1:0,2021.GSCAM.837253.0118.1:0,2021.GSCAM.837254.0118.1:0,2021.GSCAM.855610.0121.1:0,2021.GSCAM.860205.0122.1:0,2021.GSCAM.954208.0208.1:0):0):1,(2020.EXT.1222.1.360:5,(2020.TE.359601.1.8:0,2020.TE.367239.1.11:0,2021.TE.8600.1.4:0):0):5,2021.GSCAM.1229672.0312.1:0):2,2021.GSCAM.1096526.0228.1:0):4,((2021.GSCAM.1176128.0308.1:1,2021.GSCAM.1173541.0308.1:1,2021.GSCAM.1424259.0401.1:1,(2021.GSCAM.1173522.0308.1:0,2021.GSCAM.1173585.0308.1:0):3,(2021.GSCAM.1056894.0223.1:0,2021.GSCAM.1173552.0308.1:0,2021.GSCAM.1176097.0308.1:0,2021.GSCAM.1176135.0308.1:0,2021.GSCAM.1424247.0401.1:0):0):1,2021.GSCAM.1176155.0308.1:0):3,2021.GSCAM.1185613.0309.1:2,((((2021.GSCAM.1185623.0309.1:1,(2021.GSCAM.1185676.0309.1:0,2021.GSCAM.1254760.0315.1:0,2021.GSCAM.1254817.0315.1:0,2021.GSCAM.1254818.0315.1:0,2021.GSCAM.1254884.0315.1:0,2021.GSCAM.1254986.0315.1:0):0):1,2021.GSCAM.1185715.0309.1:0):1,(2021.GSCAM.1185629.0309.1:1,(2021.GSCAM.1061229.0224.1:0,2021.GSCAM.1185620.0309.1:0):0):1,(2021.GSCAM.1254772.0315.1:1,2021.GSCAM.1254776.0315.1:0):1,2021.GSCAM.1185662.0309.1:1,2021.GSCAM.1254973.0315.1:1,(2021.GSCAM.1254969.0315.1:0,2021.GSCAM.1424351.0401.1:0):1,2021.GSCAM.1061140.0224.1:1,2021.GSCAM.1185588.0309.1:1,2021.GSCAM.1061159.0224.1:1,2021.GSCAM.1173578.0308.1:7,2021.GSCAM.1061236.0224.1:5,(2021.GSCAM.1061158.0224.1:0,2021.GSCAM.1185649.0309.1:0,2021.GSCAM.1185660.0309.1:0,2021.GSCAM.1185700.0309.1:0,2021.GSCAM.1185720.0309.1:0,2021.GSCAM.1185724.0309.1:0,2021.GSCAM.1185725.0309.1:0,2021.GSCAM.1185726.0309.1:0,2021.GSCAM.1185729.0309.1:0,2021.GSCAM.1185730.0309.1:0,2021.GSCAM.1185749.0309.1:0,2021.GSCAM.1254797.0315.1:0,2021.GSCAM.1254811.0315.1:0,2021.GSCAM.1254812.0315.1:0,2021.GSCAM.1254824.0315.1:0,2021.GSCAM.1254833.0315.1:0,2021.GSCAM.1254834.0315.1:0,2021.GSCAM.1254919.0315.1:0,2021.GSCAM.1254929.0315.1:0,2021.GSCAM.1254942.0315.1:0,2021.GSCAM.1254958.0315.1:0,2021.GSCAM.1254968.0315.1:0,2021.GSCAM.1254987.0315.1:0,2021.GSCAM.1254998.0315.1:0,2021.GSCAM.1255014.0315.1:0,2021.GSCAM.1255032.0315.1:0,2021.GSCAM.1424169.0401.1:0,2021.GSCAM.1424205.0401.1:0,2021.GSCAM.1424214.0401.1:0,2021.GSCAM.1424372.0401.1:0):0):1,2021.GSCAM.1396408.0329.1:12,2021.GSCAM.1185721.0309.1:0):2,((2021.GSCAM.900677.0129.1:0,2021.GSCAM.960555.0209.1:0,2021.GSCAM.960611.0209.1:0,2021.GSCAM.960612.0209.1:0):1,2021.GSCAM.900578.0129.1:0):2,2021.GSCAM.776933.0107.1:1,(2020.GSCAM.736864.1226.1:0,2021.GSCAM.1176165.0308.1:0):0):1,2021.GSCAM.1173290.0308.1:11,2021.GSCAM.1173579.0308.1:7,(2021.GSCAM.1173525.0308.1:0,2021.GSCAM.1173526.0308.1:0):7,2021.GSCAM.1096593.0228.1:5,2021.GSCAM.1080724.0225.1:5,2021.GSCAM.1254923.0315.1:5,((((2021.GSCAM.1361621.0325.1:2,2021.GSCAM.1361622.0325.1:1,2021.GSCAM.1361558.0325.1:4,(2021.GSCAM.1361513.0325.1:3,2021.GSCAM.1366910.0326.1:1,2021.GSCAM.1361524.0325.1:4,2021.GSCAM.1366911.0326.1:0):3,2021.GSCAM.1361616.0325.1:0):2,2021.GSCAM.1361539.0325.1:0):4,2021.GSCAM.1361570.0325.1:0):4,2021.GSCAM.1361568.0325.1:2,2021.GSCAM.1361569.0325.1:0):5,2021.GSLAZ.1079993.0225.1:5,2021.GSCAM.1085215.0226.1:5,((2021.TE.130315.1.90:0,2021.TE.148046.1.6:0):2,(2021.TE.148046.1.74:0,2021.TE.156116.1.13:0,2021.TE.159054.1.22:0,2021.TE.164627.1.66:0):1,2021.GSCAM.1118930.0302.1:0):4,(2021.GSCAM.1039467.0220.1:1,(2021.GSCAM.1174007.0308.1:0,2021.GSCAM.1175988.0308.1:0,2021.GSCAM.1175994.0308.1:0):0):4,(2021.GSCAM.1096454.0228.1:0,2021.GSCAM.1096471.0228.1:0,2021.GSCAM.1096485.0228.1:0,2021.GSCAM.1096715.0228.1:0,2021.GSCAM.1166275.0305.1:0,2021.GSCAM.1166276.0305.1:0,2021.GSCAM.1166279.0305.1:0,2021.GSCAM.1166302.0305.1:0,2021.GSCAM.1167316.0305.1:0,2021.GSCAM.1167377.0305.1:0):4,2021.GSCAM.1061350.0224.1:4,2021.GSCAM.1173838.0308.1:4,2021.GSCAM.1176080.0308.1:4,((2021.GSCAM.852619.0120.1:1,2021.GSCAM.855556.0121.1:0):2,(2021.GSCAM.1255049.0315.1:1,(2021.GSCAM.1287580.0318.1:0,2021.GSCAM.1447908.0402.1:0,2021.GSCAM.1447912.0402.1:0):4,(2021.GSCAM.1173764.0308.1:0,2021.GSCAM.1254764.0315.1:0,2021.GSCAM.1254787.0315.1:0,2021.GSCAM.1424160.0401.1:0,2021.GSCAM.1424302.0401.1:0,2021.GSCAM.1424338.0401.1:0):0):2,2021.GSCAM.1061051.0224.1:2,2021.GSCAM.1254839.0315.1:2,(2021.GSCAM.1061316.0224.1:0,2021.GSCAM.1061318.0224.1:0):1,2021.GSCAM.1254748.0315.1:1,(2021.GSCAM.1176031.0308.1:2,2021.GSCAM.1255023.0315.1:4,2021.GSCAM.1061378.0224.1:0):3,(2021.GSCAM.1254746.0315.1:0,2021.GSCAM.1254750.0315.1:0,2021.GSCAM.1254753.0315.1:0,2021.GSCAM.837500.0118.1:0,2021.GSCAM.900647.0129.1:0):0):3,((2021.GSCAM.1013565.0217.1:1,2021.GSCAM.1013561.0217.1:2,2021.GSCAM.1173496.0308.1:0):1,2021.GSCAM.1173495.0308.1:1,(2021.GSCAM.1013553.0217.1:0,2021.GSCAM.1013555.0217.1:0,2021.GSCAM.1173534.0308.1:0,2021.GSCAM.1173584.0308.1:0,2021.GSCAM.1173595.0308.1:0,2021.GSCAM.1173596.0308.1:0,2021.GSCAM.1196978.0310.1:0):0):3,(2021.GSCAM.1176290.0308.1:2,2021.GSCAM.1173283.0308.1:1,(2021.GSCAM.1173259.0308.1:0,2021.GSCAM.1173281.0308.1:0,2021.GSCAM.1173286.0308.1:0,2021.GSCAM.1173331.0308.1:0,2021.GSCAM.1173532.0308.1:0,2021.GSCAM.1173560.0308.1:0,2021.GSCAM.1173602.0308.1:0,2021.GSCAM.1173634.0308.1:0):0):3,(2021.GSCAM.1061369.0224.1:0,2021.GSCAM.1061371.0224.1:0):3,(2021.GSCAM.1361521.0325.1:4,2021.GSCAM.1096552.0228.1:3,(2021.GSCAM.1096228.0228.1:0,2021.GSCAM.1424402.0401.1:0,2021.GSCAM.1447696.0402.1:0):0):3,2021.GSCAM.882691.0127.1:3,2021.GSCAM.1061325.0224.1:3,2021.GSCAM.1061319.0224.1:3,(2021.GSCAM.1424245.0401.1:0,2021.GSCAM.1424255.0401.1:0,2021.GSCAM.1424256.0401.1:0):3,2021.GSCAM.1061248.0224.1:2,2021.GSCAM.1185572.0309.1:2,2021.GSCAM.1185581.0309.1:2,2021.GSCAM.1085082.0226.1:2,(((2021.GSCAM.1096974.0228.1:0,2021.GSCAM.1229846.0312.1:0):1,2021.GSCAM.1229603.0312.1:0):1,((2021.GSCAM.1229272.0312.1:0,2021.GSCAM.1359440.0325.1:0,2021.GSCAM.1359445.0325.1:0):2,(2021.GSCAM.1085035.0226.1:0,2021.GSCAM.1166497.0305.1:0,2021.GSCAM.1166520.0305.1:0,2021.GSCAM.1166521.0305.1:0):0):1,(2021.GSCAM.1096360.0228.1:0,2021.GSCAM.1096730.0228.1:0,2021.GSCAM.1096925.0228.1:0,2021.GSCAM.1096940.0228.1:0,2021.GSCAM.1096955.0228.1:0,2021.GSCAM.1169081.0306.1:0,2021.GSCAM.1169475.0306.1:0,2021.GSCAM.1229339.0312.1:0):0):2,(2021.GSCAM.1359202.0325.1:1,(2021.GSCAM.1096982.0228.1:0,2021.GSCAM.1169151.0306.1:0,2021.GSCAM.1196968.0310.1:0,2021.GSCAM.1219075.0311.1:0,2021.GSCAM.1219102.0311.1:0):0):2,(2021.GSCAM.1049412.0222.1:1,2021.GSCAM.1049411.0222.1:0):2,(2021.GSCAM.1176139.0308.1:1,2021.GSCAM.1013554.0217.1:0):2,2021.GSCAM.837449.0118.1:2,2021.GSCAM.954207.0208.1:2,2020.GSCAM.736801.1226.1:2,2021.GSCAM.1039509.0220.1:2,2021.GSCAM.1061156.0224.1:2,2021.GSCAM.1061113.0224.1:2,2021.GSCAM.1424194.0401.1:2,(2021.GSCAM.1061314.0224.1:0,2021.GSCAM.1061391.0224.1:0,2021.GSCAM.1175996.0308.1:0):2,2021.GSCAM.1039369.0220.1:2,(2020.GSCAM.736793.1226.1:0,2020.GSCAM.736794.1226.1:0,2020.GSCAM.736795.1226.1:0,2020.GSCAM.736803.1226.1:0,2020.GSCAM.736809.1226.1:0,2020.GSCAM.736849.1226.1:0,2021.GSCAM.1039289.0220.1:0,2021.GSCAM.1039377.0220.1:0,2021.GSCAM.1039405.0220.1:0,2021.GSCAM.1056729.0223.1:0,2021.GSCAM.1056741.0223.1:0,2021.GSCAM.1056753.0223.1:0,2021.GSCAM.1056760.0223.1:0,2021.GSCAM.1056792.0223.1:0,2021.GSCAM.1056919.0223.1:0,2021.GSCAM.1061347.0224.1:0,2021.GSCAM.1080629.0225.1:0,2021.GSCAM.1080665.0225.1:0,2021.GSCAM.1080671.0225.1:0,2021.GSCAM.1082460.0226.1:0,2021.GSCAM.1082518.0226.1:0,2021.GSCAM.1087358.0226.1:0,2021.GSCAM.1087367.0226.1:0,2021.GSCAM.1096388.0228.1:0,2021.GSCAM.1096616.0228.1:0,2021.GSCAM.1096696.0228.1:0,2021.GSCAM.1096797.0228.1:0,2021.GSCAM.1096808.0228.1:0,2021.GSCAM.1096852.0228.1:0,2021.GSCAM.1096858.0228.1:0,2021.GSCAM.1166458.0305.1:0,2021.GSCAM.1167388.0305.1:0,2021.GSCAM.1167390.0305.1:0,2021.GSCAM.1167434.0305.1:0,2021.GSCAM.1169176.0306.1:0,2021.GSCAM.1169180.0306.1:0,2021.GSCAM.1169192.0306.1:0,2021.GSCAM.1169212.0306.1:0,2021.GSCAM.1169435.0306.1:0,2021.GSCAM.1169459.0306.1:0,2021.GSCAM.1169472.0306.1:0,2021.GSCAM.1173393.0308.1:0,2021.GSCAM.1173820.0308.1:0,2021.GSCAM.1176021.0308.1:0,2021.GSCAM.1176066.0308.1:0,2021.GSCAM.1176070.0308.1:0,2021.GSCAM.1185612.0309.1:0,2021.GSCAM.1185616.0309.1:0,2021.GSCAM.1196956.0310.1:0,2021.GSCAM.1196985.0310.1:0,2021.GSCAM.1229854.0312.1:0,2021.GSCAM.1254788.0315.1:0,2021.GSCAM.1254798.0315.1:0,2021.GSCAM.1254805.0315.1:0,2021.GSCAM.1254851.0315.1:0,2021.GSCAM.1254931.0315.1:0,2021.GSCAM.1298911.0319.1:0,2021.GSCAM.1298980.0319.1:0,2021.GSCAM.1298999.0319.1:0,2021.GSCAM.1299010.0319.1:0,2021.GSCAM.1299155.0319.1:0,2021.GSCAM.1307898.0322.1:0,2021.GSCAM.1307917.0322.1:0,2021.GSCAM.1361563.0325.1:0,2021.GSCAM.1361564.0325.1:0,2021.GSCAM.1424342.0401.1:0,2021.GSCAM.776904.0107.1:0,2021.GSCAM.776907.0107.1:0,2021.GSCAM.776908.0107.1:0,2021.GSCAM.776909.0107.1:0,2021.GSCAM.776939.0107.1:0,2021.GSCAM.776958.0107.1:0,2021.GSCAM.882747.0127.1:0):0):1,(2021.GSCAM.1359352.0325.1:1,2021.GSCAM.1087408.0226.1:0):1,2021.GSCAM.954206.0208.1:1,(2021.GSCAM.1166280.0305.1:2,2021.GSCAM.1096897.0228.1:0):1,2021.GSCAM.1185545.0309.1:6,2021.GSCAM.1359407.0325.1:5,2021.GSCAM.1173624.0308.1:5,((2021.GSCAM.1096610.0228.1:7,2021.GSCAM.1096600.0228.1:0):4,2021.GSCAM.1229905.0312.1:0):4,((2021.GSCAM.1082456.0226.1:0,2021.GSCAM.1082457.0226.1:0):1,2021.GSCAM.1096623.0228.1:0):4,2021.GSCAM.1185640.0309.1:3,2021.GSCAM.1254876.0315.1:3,2021.GSCAM.1096908.0228.1:2,2021.GSCAM.1080739.0225.1:2,(((2021.GSCAM.1359448.0325.1:1,((2021.GSCAM.1173771.0308.1:1,(2021.GSCAM.1082489.0226.1:0,2021.GSCAM.1085034.0226.1:0,2021.GSCAM.1085210.0226.1:0,2021.GSCAM.1088043.0226.1:0,2021.GSCAM.1096771.0228.1:0,2021.GSCAM.1096855.0228.1:0,2021.GSCAM.1096871.0228.1:0,2021.GSCAM.1157980.0304.1:0):1,2021.GSCAM.1096713.0228.1:1,(2021.GSCAM.1096379.0228.1:1,(2021.GSCAM.1229705.0312.1:1,(2021.GSCAM.1080607.0225.1:0,2021.GSCAM.1096704.0228.1:0):0):1,2021.GSCAM.1096885.0228.1:1,2021.GSCAM.1096867.0228.1:0):1,(2021.GSCAM.1080723.0225.1:0,2021.GSCAM.1082491.0226.1:0,2021.GSCAM.1096417.0228.1:0,2021.GSCAM.1096452.0228.1:0,2021.GSCAM.1096556.0228.1:0,2021.GSCAM.1096711.0228.1:0,2021.GSCAM.1096742.0228.1:0,2021.GSCAM.1219050.0311.1:0):0):1,2021.GSCAM.1061112.0224.1:3,2021.GSCAM.1095376.0227.1:2,2021.GSCAM.1096951.0228.1:0):1,(((2021.GSCAM.1013563.0217.1:1,(2021.GSCAM.1048368.0222.1:0,2021.GSCAM.1185768.0309.1:0):0):1,2021.GSCAM.1196934.0310.1:2,(2021.GSCAM.1254826.0315.1:0,2021.GSCAM.954223.0208.1:0):0):1,((2021.GSCAM.1061106.0224.1:0,2021.GSCAM.1196982.0310.1:0,2021.GSCAM.1447937.0402.1:0):1,(2021.GSCAM.1173615.0308.1:0,2021.GSCAM.1173623.0308.1:0,2021.GSCAM.1173637.0308.1:0,2021.GSCAM.1173641.0308.1:0):0):1,2021.GSCAM.1013534.0217.1:1,((2021.GSCAM.1229341.0312.1:0,2021.GSCAM.1229346.0312.1:0):2,2021.GSCAM.1229792.0312.1:0):2,(2021.GSCAM.1173523.0308.1:0,2021.GSCAM.1173530.0308.1:0):0):1,(2021.GSCAM.1088034.0226.1:0,2021.GSCAM.1096558.0228.1:0):1,(2021.GSCAM.1085096.0226.1:0,2021.GSCAM.1169292.0306.1:0,2021.GSCAM.852828.0120.1:0):0):1,2021.GSCAM.1299141.0319.1:1,2021.GSCAM.1013536.0217.1:1,2021.GSCAM.1088041.0226.1:1,2021.GSCAM.1085076.0226.1:4,2021.GSCAM.1169417.0306.1:4,2021.GSCAM.1197022.0310.1:4,2021.GSCAM.1082511.0226.1:3,(2021.GSCAM.1157973.0304.1:1,(2021.GSCAM.1096838.0228.1:0,2021.GSCAM.1167532.0305.1:0):0):2,2021.GSCAM.1096628.0228.1:0):1,2021.GSCAM.1087402.0226.1:4,2021.GSCAM.1169347.0306.1:4,2021.GSCAM.1169367.0306.1:3,2021.GSCAM.1096621.0228.1:3,((2021.GSCAM.1169186.0306.1:0,2021.GSCAM.1169277.0306.1:0,2021.GSCAM.1169300.0306.1:0):2,2021.GSCAM.1096947.0228.1:0):3,(2021.GSCAM.1080728.0225.1:3,2021.GSCAM.1167481.0305.1:0):2,2021.GSCAM.1096639.0228.1:0):2,2021.GSCAM.1085219.0226.1:2,2021.GSCAM.1096915.0228.1:0):1,(2021.GSCAM.1096586.0228.1:4,2021.GSCAM.1167455.0305.1:0):1,((2021.GSCAM.1049461.0222.1:0,2021.GSCAM.900683.0129.1:0,2021.GSCAM.960609.0209.1:0):2,(2020.GSBAS.722902.1221.1:1,2020.GSBAS.722873.1221.1:1,2021.GSCAM.852632.0120.1:4,2021.GSCAM.925125.0203.1:0):1,2021.GSCAM.1173371.0308.1:1,2021.GSCAM.1173351.0308.1:1,(2021.GSCAM.1176275.0308.1:0,2021.GSCAM.1176284.0308.1:0,2021.GSCAM.776896.0107.1:0,2021.GSCAM.776900.0107.1:0):0):2,2021.GSCAM.1096601.0228.1:2,2021.GSCAM.1080737.0225.1:2,2021.GSCAM.1096230.0228.1:0):2,(2020.GSVEN.751352.1230.1:0,2021.GSCAM.1061102.0224.1:0):0):1,((2021.GSCAM.1087397.0226.1:2,2021.GSCAM.1096576.0228.1:0):1,2021.GSCAM.778726.0107.1:1,2021.GSCAM.833536.0118.1:1,2021.GSCAM.1299047.0319.1:11,2021.GSCAM.778668.0107.1:5,2021.GSCAM.833535.0118.1:0):1,((2021.GSCAM.1086141.0226.1:7,2021.GSCAM.1086133.0226.1:4,2021.GSCAM.1086113.0226.1:0):2,2020.GSCAM.572324.1005.1:0):1,(2021.GSTAA.856884.0121.1:1,2021.GSCAM.1086203.0226.1:13,2021.GSCAM.1056748.0223.1:9,(2021.GSVEN.1163841.0305.1:5,2021.GSCAM.776971.0107.1:0):5,(2020.TE.26204.1.3:2,2020.TE.26204.1.4:0):3,2021.GSCAM.1086059.0226.1:2,(2020.GSLOM.542182.0923.1:0,2021.GSCAM.833544.0118.1:0):0):1,(2021.GSCAM.1082495.0226.1:17,2021.GSCAM.1254905.0315.1:13,2021.GSCAM.1061105.0224.1:12,2021.GSTAA.1048822.0222.1:10,2021.GSLOM.1048805.0222.1:10,2021.GSCAM.1080738.0225.1:9,2021.GSCAM.1085071.0226.1:9,((2021.GSLAZ.1259415.0316.1:6,2021.GSTAA.1222839.0312.1:0):9,2021.GSPIE.1055808.0223.1:0):8,2021.GSCAM.960573.0209.1:8,2021.GSVEN.977177.0211.1:8,(2021.GSCAM.1185643.0309.1:0,2021.GSCAM.1185651.0309.1:0,2021.GSCAM.1185658.0309.1:0,2021.GSCAM.1185670.0309.1:0):7,2021.GSLOM.1133199.0303.1:7,(2020.GSLAZ.728286.1222.1:5,2021.GSCAM.935125.0204.1:0):6,(2020.TE.108217.1.10:2,(2020.TE.108217.1.9:1,2020.TE.108217.1.12:2,2020.TE.108217.1.11:0):1,(2020.TE.108217.1.13:0,2020.TE.108217.1.8:0):0):5,(2021.GSCAM.954184.0208.1:1,2021.GSCAM.954185.0208.1:0):5,2021.GSCAM.1176171.0308.1:4,2020.GSLAZ.493328.0721.1:2,(2020.GSLOM.542286.0923.1:0,2020.GSLOM.542289.0923.1:0,2020.TE.89540.1.5:0,2021.GSTAA.856903.0121.1:0):0):1,(2020.GSVEN.751390.1230.1:1,(((((2021.TE.89759.1.14:0,2021.TE.89759.1.18:0):1,(2021.GSCAM.1254763.0315.1:0,2021.GSCAM.1254767.0315.1:0,2021.GSCAM.1254773.0315.1:0,2021.GSCAM.1254791.0315.1:0,2021.GSCAM.1424283.0401.1:0,2021.GSCAM.1424287.0401.1:0):0):2,(2020.GSVEN.747483.1230.1:1,2021.GSCAM.1176099.0308.1:0):2,2020.GSVEN.747489.1230.1:2,((((2021.GSTAA.1110386.0301.1:1,(2021.GSTAA.1063491.0224.1:1,(2021.GSTAA.1015559.0217.1:0,2021.GSTAA.1110360.0301.1:0,2021.GSTAA.1222783.0312.1:0,2021.GSTAA.1222797.0312.1:0):0):1,2021.GSTAA.1222890.0312.1:1,(2021.GSTAA.1222809.0312.1:2,(2021.GSPIE.1181417.0308.1:1,2021.GSTAA.1185786.0309.1:0):1,2021.GSTAA.1063405.0224.1:1,(2021.GSTAA.1015555.0217.1:0,2021.GSTAA.1110305.0301.1:0):0):3,(2021.GSCAM.1039282.0220.1:0,2021.GSCAM.1039378.0220.1:0):3,2021.GSTAA.1110337.0301.1:2,(2021.GSTAA.1444735.0401.1:1,2021.GSTAA.1222881.0312.1:0):2,(2021.GSTAA.1015542.0217.1:0,2021.GSTAA.1063422.0224.1:0,2021.GSTAA.1063462.0224.1:0,2021.GSTAA.1110353.0301.1:0,2021.GSTAA.1110369.0301.1:0,2021.GSTAA.1222784.0312.1:0):0):1,(2020.GSVEN.747471.1230.1:1,2020.TE.359601.1.26:3,2021.GSCAM.1173645.0308.1:2,(2021.GSFVG.1251241.0315.1:0,2021.GSFVG.1251249.0315.1:0):0):1,2021.GSCAM.1061375.0224.1:1,(2021.GSVEN.977240.0211.1:0,2021.GSVEN.977241.0211.1:0):1,(2021.GSVEN.766571.0105.1:5,2020.GSBAS.722877.1221.1:0):1,2021.GSLAZ.1210500.0311.1:7,2021.GSCAM.1056911.0223.1:5,2021.GSVEN.1163833.0305.1:4,2021.GSVEN.1163831.0305.1:4,2021.TE.130315.1.89:3,2021.GSCAM.1196938.0310.1:2,(2020.GSLAZ.746827.1229.1:0,2021.GSVEN.1163834.0305.1:0,2021.GSVEN.977237.0211.1:0,2021.GSVEN.977249.0211.1:0,2021.GSVEN.977250.0211.1:0):0):1,(((2021.GSCAM.900593.0129.1:1,(2021.GSCAM.900614.0129.1:0,2021.GSCAM.900615.0129.1:0,2021.GSCAM.900668.0129.1:0,2021.GSCAM.900669.0129.1:0):0):1,(2021.GSCAM.1049426.0222.1:0,2021.GSCAM.960538.0209.1:0,2021.GSCAM.960540.0209.1:0,2021.GSCAM.960631.0209.1:0,2021.GSCAM.960632.0209.1:0):0):1,(2021.GSCAM.1086064.0226.1:1,2021.GSCAM.960516.0209.1:0):1,(2021.GSCAM.837440.0118.1:4,2021.GSCAM.1086202.0226.1:3,2021.GSCAM.837442.0118.1:3,2021.GSCAM.837438.0118.1:0):1,2021.GSCAM.776957.0107.1:1,(2021.GSCAM.960522.0209.1:0,2021.GSCAM.960523.0209.1:0):1,(2021.GSCAM.837257.0118.1:0,2021.GSCAM.837258.0118.1:0,2021.GSCAM.960442.0209.1:0):1,(2021.GSCAM.1049459.0222.1:0,2021.GSCAM.837477.0118.1:0,2021.GSCAM.837478.0118.1:0):1,2021.GSCAM.1086087.0226.1:19,2021.GSCAM.1086189.0226.1:12,2021.GSCAM.1176212.0308.1:3,2021.GSCAM.1176054.0308.1:2,(2021.GSCAM.1039448.0220.1:0,2021.GSCAM.1049401.0222.1:0,2021.GSCAM.1049406.0222.1:0,2021.GSCAM.1049423.0222.1:0,2021.GSCAM.1049428.0222.1:0,2021.GSCAM.1049431.0222.1:0,2021.GSCAM.1049451.0222.1:0,2021.GSCAM.1049453.0222.1:0,2021.GSCAM.1049454.0222.1:0,2021.GSCAM.900581.0129.1:0,2021.GSCAM.900585.0129.1:0,2021.GSCAM.900606.0129.1:0):0):1,(2021.GSUMB.763324.0104.1:1,2021.GSUMB.763327.0104.1:1,2021.GSUMB.763320.0104.1:1,2021.GSUMB.763325.0104.1:1,2021.GSUMB.763323.0104.1:1,2021.GSUMB.763326.0104.1:1,2021.GSUMB.763318.0104.1:3,(2021.GSUMB.763069.0104.1:0,2021.GSUMB.763071.0104.1:0,2021.GSUMB.763072.0104.1:0,2021.GSUMB.763073.0104.1:0,2021.GSUMB.763094.0104.1:0,2021.GSUMB.763095.0104.1:0,2021.GSUMB.763096.0104.1:0,2021.GSUMB.763097.0104.1:0,2021.GSUMB.763098.0104.1:0,2021.GSUMB.763138.0104.1:0,2021.GSUMB.763322.0104.1:0,2021.GSUMB.763328.0104.1:0):0):1,(2021.TE.96118.1.40:5,(((2021.GSCAM.1176105.0308.1:1,(2021.GSCAM.1173297.0308.1:0,2021.GSCAM.1173307.0308.1:0,2021.GSCAM.1173333.0308.1:0,2021.GSCAM.1173334.0308.1:0,2021.GSCAM.1173559.0308.1:0,2021.GSCAM.1173589.0308.1:0,2021.GSCAM.1173631.0308.1:0,2021.GSCAM.1176124.0308.1:0,2021.GSCAM.1176151.0308.1:0):0):1,2021.GSCAM.1424254.0401.1:1,2021.GSCAM.1173317.0308.1:1,2021.TE.72053.1.18:1,2021.GSCAM.1173622.0308.1:2,(2021.GSCAM.1176083.0308.1:0,2021.GSCAM.1176090.0308.1:0,2021.GSCAM.1424252.0401.1:0):0):1,2021.GSCAM.1176142.0308.1:6,2021.GSCAM.1080632.0225.1:0):3,2020.TE.367239.1.7:3,2021.GSCAM.900582.0129.1:2,2021.GSCAM.776955.0107.1:2,2021.GSCAM.960605.0209.1:2,(2021.GSCAM.776930.0107.1:0,2021.GSCAM.776931.0107.1:0):0):1,(2021.GSCAM.776942.0107.1:0,2021.GSCAM.776944.0107.1:0):1,(2021.GSCAM.1361556.0325.1:6,2021.GSCAM.1361544.0325.1:0):6,(2021.TE.103976.1.36:0,2021.TE.96118.1.44:0):6,(2021.GSCAM.837264.0118.1:0,2021.GSCAM.960455.0209.1:0,2021.GSCAM.960586.0209.1:0):4,2021.GSCAM.1061213.0224.1:3,2021.GSTAA.1185778.0309.1:2,((2021.GSCAM.1061379.0224.1:2,2021.GSCAM.1039504.0220.1:0):1,(2021.GSCAM.837323.0118.1:0,2021.GSCAM.855611.0121.1:0):1,(2021.GSCAM.1366906.0326.1:3,2021.GSCAM.1366907.0326.1:0):7,(2021.GSCAM.1173263.0308.1:0,2021.GSCAM.1176294.0308.1:0):0):2,2021.GSLAZ.882942.0127.1:2,2020.GSCAM.736855.1226.1:0):1,((2021.GSCAM.1173431.0308.1:3,(2021.GSCAM.1173433.0308.1:0,2021.GSCAM.1173434.0308.1:0,2021.GSCAM.1176248.0308.1:0):0):1,(2021.GSCAM.1173380.0308.1:0,2021.GSCAM.1173466.0308.1:0):0):1,(2021.GSCAM.1173662.0308.1:1,2021.GSCAM.1424237.0401.1:0):1,(2021.GSCAM.1039352.0220.1:1,(2021.GSCAM.776926.0107.1:0,2021.GSCAM.776952.0107.1:0,2021.GSCAM.776956.0107.1:0):0):1,((2021.GSCAM.1088029.0226.1:1,2021.GSCAM.1096740.0228.1:2,2021.GSCAM.1085039.0226.1:0):2,2021.GSCAM.1173350.0308.1:0):1,(((2021.GSCAM.960645.0209.1:1,2021.GSCAM.1049419.0222.1:0):1,2021.GSCAM.1039425.0220.1:0):3,2021.GSCAM.1173394.0308.1:2,(2021.GSCAM.1173678.0308.1:0,2021.GSCAM.1176227.0308.1:0):0):1,(2021.GSCAM.1049456.0222.1:0,2021.GSCAM.960537.0209.1:0,2021.GSCAM.960625.0209.1:0):1,(2020.TE.359601.1.94:2,2021.GSCAM.837301.0118.1:0):1,2021.GSCAM.1173395.0308.1:1,2021.GSVEN.1260914.0316.1:1,2021.GSCAM.1061368.0224.1:1,2021.GSCAM.1056937.0223.1:1,2021.GSCAM.960485.0209.1:1,(2021.GSLAZ.882937.0127.1:0,2021.GSLAZ.882939.0127.1:0):1,2021.GSCAM.960569.0209.1:1,2021.GSCAM.1039353.0220.1:1,2021.GSCAM.1049347.0222.1:1,2021.GSCAM.1039465.0220.1:1,2021.GSCAM.1173586.0308.1:45,(2021.GSCAM.1173267.0308.1:0,2021.GSCAM.1173276.0308.1:0,2021.GSCAM.1173502.0308.1:0,2021.GSCAM.1173598.0308.1:0,2021.GSCAM.1173600.0308.1:0,2021.GSCAM.1173632.0308.1:0):8,2021.GSVEN.1260911.0316.1:7,2021.GSLAZ.1229133.0312.1:7,(2021.GSCAM.1366895.0326.1:9,2021.GSCAM.1424325.0401.1:0):6,2021.TE.133061.1.6:6,2021.GSCAM.1307774.0322.1:6,2021.GSLAZ.1091277.0226.1:6,(2021.GSCAM.1390503.0329.1:3,2021.GSCAM.1307754.0322.1:0):6,2021.GSCAM.852821.0120.1:6,2021.GSCAM.1176013.0308.1:5,2021.GSTAA.1110382.0301.1:5,(2021.GSCAM.1166338.0305.1:4,(2021.GSCAM.1096898.0228.1:7,2021.GSCAM.1166229.0305.1:6,2021.GSCAM.1096577.0228.1:0):4,2021.GSCAM.1085190.0226.1:4,2021.GSCAM.1219098.0311.1:4,2021.GSCAM.1085209.0226.1:3,2021.GSCAM.1169359.0306.1:3,(((((2021.GSCAM.1167310.0305.1:0,2021.GSCAM.1167502.0305.1:0):1,2021.GSCAM.1167431.0305.1:0):1,((2021.TE.103973.1.42:0,2021.TE.103973.1.43:0):1,(2021.GSCAM.1096464.0228.1:0,2021.GSCAM.1196961.0310.1:0):0):1,2021.GSCAM.1298908.0319.1:1,2021.GSCAM.1096846.0228.1:0):1,((2021.GSCAM.1307765.0322.1:1,2021.GSCAM.1307776.0322.1:0):1,2021.GSCAM.1307741.0322.1:1,(2021.GSCAM.1307746.0322.1:0,2021.GSCAM.1307752.0322.1:0):1,(2021.GSCAM.1307773.0322.1:7,2021.GSCAM.1307759.0322.1:0):1,2021.GSCAM.1307777.0322.1:3,(2021.GSCAM.1219046.0311.1:0,2021.GSCAM.1307756.0322.1:0,2021.GSCAM.1307758.0322.1:0,2021.GSCAM.1307771.0322.1:0,2021.GSCAM.1390502.0329.1:0):0):1,((2021.GSCAM.1307751.0322.1:1,2021.GSCAM.1424465.0401.1:0):1,2021.GSCAM.1085203.0226.1:1,2021.GSCAM.1424453.0401.1:2,2021.GSCAM.1061117.0224.1:0):1,(2021.GSCAM.1096448.0228.1:0,2021.GSCAM.1096480.0228.1:0,2021.GSCAM.1096681.0228.1:0,2021.GSCAM.1166514.0305.1:0):1,2021.GSCAM.1287425.0318.1:1,(2021.GSCAM.1196986.0310.1:0,2021.GSCAM.1196997.0310.1:0,2021.GSCAM.1197003.0310.1:0):1,2021.GSCAM.1307769.0322.1:3,2021.GSCAM.1196981.0310.1:2,2021.GSCAM.1085038.0226.1:2,2021.GSCAM.852825.0120.1:2,(2021.GSCAM.1061101.0224.1:0,2021.GSCAM.1095378.0227.1:0,2021.GSCAM.1096353.0228.1:0,2021.GSCAM.1096973.0228.1:0,2021.GSCAM.1166314.0305.1:0,2021.GSCAM.1173808.0308.1:0,2021.GSCAM.1173886.0308.1:0,2021.GSCAM.1229900.0312.1:0,2021.GSCAM.1287426.0318.1:0,2021.GSCAM.1307760.0322.1:0,2021.GSCAM.1307761.0322.1:0,2021.GSCAM.1307762.0322.1:0,2021.GSCAM.1307764.0322.1:0,2021.GSCAM.1307768.0322.1:0,2021.GSCAM.1307770.0322.1:0,2021.GSCAM.1390514.0329.1:0):0):1,((2021.GSCAM.1169072.0306.1:0,2021.GSCAM.1229542.0312.1:0,2021.GSCAM.1298506.0319.1:0,2021.GSCAM.1299157.0319.1:0,2021.GSCAM.1359228.0325.1:0,2021.GSCAM.1359521.0325.1:0):1,2021.GSCAM.1085048.0226.1:1,2021.GSCAM.1359587.0325.1:1,(2021.GSCAM.1082461.0226.1:0,2021.GSCAM.1096687.0228.1:0,2021.GSCAM.1096921.0228.1:0,2021.GSCAM.1169429.0306.1:0,2021.GSCAM.1359661.0325.1:0,2021.GSCAM.1359699.0325.1:0,2021.GSCAM.1359705.0325.1:0,2021.GSCAM.1359712.0325.1:0):0):1,((((((2021.GSCAM.1229719.0312.1:1,2021.GSCAM.1167544.0305.1:0):1,2021.GSCAM.1088073.0226.1:1,(2021.GSCAM.1088075.0226.1:0,2021.GSCAM.1088076.0226.1:0,2021.GSCAM.1157915.0304.1:0,2021.GSCAM.1229566.0312.1:0,2021.GSCAM.1229776.0312.1:0,2021.GSCAM.1229832.0312.1:0):0):1,(2021.GSCAM.1167381.0305.1:0,2021.GSCAM.1167444.0305.1:0):1,2021.GSCAM.1169138.0306.1:1,2021.GSCAM.1229679.0312.1:2,(2021.GSCAM.1082481.0226.1:0,2021.GSCAM.1087365.0226.1:0,2021.GSCAM.1229926.0312.1:0):0):1,2021.GSCAM.1167446.0305.1:0):1,(2021.GSCAM.1167497.0305.1:0,2021.GSCAM.1167501.0305.1:0):1,2021.GSCAM.1169430.0306.1:1,(2021.GSCAM.1096394.0228.1:0,2021.GSCAM.1167314.0305.1:0):0):1,2021.GSCAM.1080685.0225.1:1,2021.GSCAM.1298987.0319.1:1,2021.GSCAM.1080664.0225.1:1,2021.GSCAM.1080672.0225.1:0):1,((((2021.GSCAM.1085160.0226.1:1,2021.GSCAM.1096874.0228.1:1,(2021.GSCAM.1085090.0226.1:0,2021.GSCAM.1197006.0310.1:0):0):1,2021.GSCAM.1080678.0225.1:1,2021.GSCAM.1096877.0228.1:0):1,2021.GSCAM.1085151.0226.1:0):1,2021.GSCAM.1085130.0226.1:1,(2021.GSCAM.1085131.0226.1:2,2021.GSCAM.1080669.0225.1:0):1,(2021.GSCAM.1085200.0226.1:0,2021.GSCAM.1166336.0305.1:0,2021.GSCAM.1219097.0311.1:0):0):1,(2021.GSCAM.1169140.0306.1:0,2021.GSCAM.1169299.0306.1:0,2021.GSCAM.1169304.0306.1:0,2021.GSCAM.1169308.0306.1:0,2021.GSCAM.1229933.0312.1:0):1,(2021.GSCAM.1085127.0226.1:0,2021.GSCAM.1085153.0226.1:0):1,2021.GSCAM.1158019.0304.1:1,((2021.GSCAM.1169061.0306.1:0,2021.GSCAM.1169102.0306.1:0):1,(2021.GSCAM.1096359.0228.1:0,2021.GSCAM.1096385.0228.1:0,2021.GSCAM.1096395.0228.1:0,2021.GSCAM.1096409.0228.1:0,2021.GSCAM.1096427.0228.1:0,2021.GSCAM.1096565.0228.1:0,2021.GSCAM.1096567.0228.1:0,2021.GSCAM.1169127.0306.1:0):0):1,2021.GSCAM.1229329.0312.1:5,2021.GSCAM.1299147.0319.1:2,2021.GSCAM.1169434.0306.1:2,(2021.GSCAM.1096857.0228.1:2,(2021.GSCAM.1082458.0226.1:0,2021.GSCAM.1082464.0226.1:0,2021.GSCAM.1082476.0226.1:0,2021.GSCAM.1085115.0226.1:0,2021.GSCAM.1166366.0305.1:0,2021.GSCAM.1166367.0305.1:0):0):2,(2021.GSCAM.1096354.0228.1:0,2021.GSCAM.1096380.0228.1:0,2021.GSCAM.1096562.0228.1:0,2021.GSCAM.1096703.0228.1:0,2021.GSCAM.1157907.0304.1:0,2021.GSCAM.1169293.0306.1:0,2021.GSCAM.1229721.0312.1:0,2021.GSCAM.1298985.0319.1:0,2021.GSCAM.1359139.0325.1:0,2021.GSCAM.1359144.0325.1:0,2021.GSCAM.1359241.0325.1:0,2021.GSCAM.1359627.0325.1:0):0):1,2021.GSCAM.1169349.0306.1:1,2021.GSCAM.1359658.0325.1:1,2021.GSCAM.1359411.0325.1:0):4,(2021.GSCAM.935147.0204.1:1,2021.GSCAM.882675.0127.1:0):4,2021.GSCAM.1039257.0220.1:4,(2021.GSCAL.1390707.0329.1:3,2021.GSCAL.1390706.0329.1:0):4,2021.GSCAM.1086177.0226.1:4,(2021.GSCAM.1158015.0304.1:5,2021.GSCAM.1085222.0226.1:0):3,(2021.GSVEN.977166.0211.1:2,2020.GSVEN.747484.1230.1:3,2020.GSVEN.747482.1230.1:3,2020.GSVEN.747485.1230.1:0):3,2021.GSLAZ.1079386.0225.1:3,(((2021.GSCAM.1173313.0308.1:3,(2021.GSCAM.1085146.0226.1:7,2021.GSCAM.1085144.0226.1:0):2,2021.GSCAM.1173305.0308.1:0):1,(2021.GSCAM.1173298.0308.1:0,2021.GSCAM.1173302.0308.1:0,2021.GSCAM.1173308.0308.1:0,2021.GSCAM.1176146.0308.1:0):0):1,(2021.GSCAM.1173599.0308.1:0,2021.GSCAM.1424262.0401.1:0):0):3,2021.GSCAM.1039500.0220.1:3,(2021.GSCAM.1056660.0223.1:0,2021.GSCAM.1176059.0308.1:0):3,2020.GSVEN.747463.1230.1:3,(2021.GSCAM.1173341.0308.1:0,2021.GSCAM.1173347.0308.1:0):3,2021.GSCAM.1185707.0309.1:3,2021.GSCAM.1061339.0224.1:3,2021.GSCAM.1056807.0223.1:3,(2021.GSCAM.837321.0118.1:0,2021.GSCAM.855613.0121.1:0):3,(2021.GSCAM.1299151.0319.1:1,2021.GSCAM.1158022.0304.1:3,2021.GSCAM.1298513.0319.1:0):2,(2021.GSCAM.1169324.0306.1:11,2021.GSCAM.1086163.0226.1:10,(2021.GSCAM.935105.0204.1:3,2021.GSCAM.925119.0203.1:0):2,2021.GSCAM.925124.0203.1:0):2,((2021.GSCAM.1166450.0305.1:1,((2021.GSCAM.1197024.0310.1:0,2021.GSCAM.1197031.0310.1:0):2,(2021.GSCAM.1197019.0310.1:0,2021.GSCAM.1197025.0310.1:0,2021.GSCAM.1197036.0310.1:0,2021.GSCAM.1229242.0312.1:0,2021.GSCAM.1359106.0325.1:0,2021.TE.149306.1.61:0):0):1,2021.GSCAM.1359651.0325.1:1,2021.GSCAM.1157904.0304.1:1,(2021.GSCAM.1169184.0306.1:0,2021.GSCAM.1169462.0306.1:0):1,((2021.GSCAM.1185575.0309.1:0,2021.GSCAM.1185578.0309.1:0,2021.GSCAM.1185580.0309.1:0,2021.GSCAM.1185587.0309.1:0,2021.GSCAM.1185692.0309.1:0,2021.GSCAM.1185709.0309.1:0):1,2021.GSCAM.1185703.0309.1:3,2021.GSCAM.1185710.0309.1:0):3,2021.GSCAM.1359590.0325.1:2,2021.GSCAM.1166397.0305.1:2,(2021.GSCAM.1080748.0225.1:0,2021.GSCAM.1082523.0226.1:0,2021.GSCAM.1085159.0226.1:0,2021.GSCAM.1096488.0228.1:0,2021.GSCAM.1096803.0228.1:0,2021.GSCAM.1166379.0305.1:0,2021.GSCAM.1166527.0305.1:0,2021.GSCAM.1359198.0325.1:0,2021.GSCAM.1359554.0325.1:0,2021.GSCAM.1359603.0325.1:0):0):1,2020.GSBAS.722914.1221.1:0):2,(2021.GSVEN.1260932.0316.1:0,2021.GSVEN.1260933.0316.1:0,2021.GSVEN.1260934.0316.1:0,2021.GSVEN.1260935.0316.1:0,2021.GSVEN.1260936.0316.1:0):2,(2021.GSCAM.1254724.0315.1:0,2021.GSCAM.1254809.0315.1:0,2021.GSVEN.977213.0211.1:0,2021.GSVEN.977216.0211.1:0,2021.GSVEN.977226.0211.1:0):2,2021.GSVEN.977222.0211.1:2,2021.GSPIE.1085011.0226.1:2,2021.TE.8600.1.17:2,((2021.TE.130315.1.5:1,2021.TE.130315.1.77:0):1,2021.TE.104032.1.61:1,2021.GSLOM.1048813.0222.1:1,2021.TE.103973.1.2:2,2021.TE.104032.1.60:0):2,((2021.GSCAM.900686.0129.1:1,(2021.GSCAM.1095391.0227.1:0,2021.GSCAM.1254847.0315.1:0,2021.GSCAM.1424200.0401.1:0,2021.GSCAM.1424208.0401.1:0,2021.GSCAM.1424209.0401.1:0,2021.GSCAM.837484.0118.1:0,2021.GSCAM.837485.0118.1:0,2021.GSCAM.900685.0129.1:0):0):1,2020.GSLAZ.746828.1229.1:1,(2021.GSCAM.1176184.0308.1:0,2021.GSLAZ.882940.0127.1:0):0):2,((2021.GSCAM.1013531.0217.1:2,(2021.GSCAM.1096676.0228.1:2,2021.GSCAM.1096434.0228.1:0):3,2021.GSCAM.1166432.0305.1:0):2,2021.GSCAM.1176113.0308.1:0):2,(2021.GSCAM.1039363.0220.1:2,2021.GSCAM.1173376.0308.1:0):2,(2021.GSCAM.960498.0209.1:0,2021.GSCAM.960592.0209.1:0):2,2021.GSCAM.1176189.0308.1:2,2021.GSCAM.1173714.0308.1:2,2021.GSCAM.1061321.0224.1:2,2021.GSCAM.1039287.0220.1:2,2021.GSCAM.1175993.0308.1:2,2020.GSCAM.736890.1226.1:2,2021.GSCAM.1254891.0315.1:2,(2020.TE.359601.1.88:0,2021.GSCAM.1013526.0217.1:0,2021.GSCAM.1039274.0220.1:0,2021.GSCAM.1039278.0220.1:0,2021.GSCAM.1039454.0220.1:0,2021.GSCAM.1039485.0220.1:0,2021.GSCAM.1049443.0222.1:0,2021.GSCAM.1049475.0222.1:0,2021.GSCAM.1049476.0222.1:0,2021.GSCAM.1056679.0223.1:0,2021.GSCAM.1056684.0223.1:0,2021.GSCAM.1056687.0223.1:0,2021.GSCAM.1056769.0223.1:0,2021.GSCAM.1056779.0223.1:0,2021.GSCAM.1056846.0223.1:0,2021.GSCAM.1061329.0224.1:0,2021.GSCAM.1173368.0308.1:0,2021.GSCAM.1173377.0308.1:0,2021.GSCAM.1173674.0308.1:0,2021.GSCAM.1173708.0308.1:0,2021.GSCAM.1173757.0308.1:0,2021.GSCAM.1176150.0308.1:0,2021.GSCAM.1176156.0308.1:0,2021.GSCAM.1176209.0308.1:0,2021.GSCAM.1254829.0315.1:0,2021.GSCAM.776897.0107.1:0,2021.GSCAM.776898.0107.1:0,2021.GSCAM.776984.0107.1:0,2021.GSCAM.776989.0107.1:0,2021.GSCAM.882758.0127.1:0):0):1,2020.TE.359601.1.96:1,(2021.GSCAM.960477.0209.1:1,2021.GSCAM.1424226.0401.1:1,(2021.GSVEN.763078.0104.1:0,2021.GSVEN.763079.0104.1:0,2021.GSVEN.763080.0104.1:0,2021.GSVEN.763081.0104.1:0,2021.GSVEN.763082.0104.1:0,2021.GSVEN.763083.0104.1:0,2021.GSVEN.763084.0104.1:0,2021.GSVEN.763085.0104.1:0,2021.GSVEN.977164.0211.1:0):0):1,(2021.GSCAM.1049367.0222.1:1,2021.GSCAM.1049365.0222.1:0):1,2021.GSCAM.900594.0129.1:1,(2021.GSVEN.1260906.0316.1:1,2021.GSVEN.977159.0211.1:0):1,2021.GSCAM.960474.0209.1:1,2021.GSCAM.1049353.0222.1:1,2021.GSCAM.1166282.0305.1:6,2021.TE.96118.1.43:6,2021.GSCAM.1061349.0224.1:4,2021.GSCAM.1086206.0226.1:3,2021.GSCAM.1307887.0322.1:3,(2021.GSCAM.1049366.0222.1:0,2021.GSCAM.1049368.0222.1:0,2021.GSCAM.1086061.0226.1:0,2021.GSCAM.900574.0129.1:0,2021.GSCAM.960473.0209.1:0,2021.GSCAM.960475.0209.1:0,2021.GSCAM.960476.0209.1:0):0):2,2021.GSCAM.1086217.0226.1:0):2,2021.GSCAM.1086188.0226.1:5,2021.GSCAM.1086170.0226.1:0):5,2020.GSVEN.636474.1113.1:0):1,((2020.GSVEN.751338.1230.1:1,(2020.GSVEN.522855.0826.1:0,2020.GSVEN.751438.1230.1:0):0):1,((2021.GSVEN.1181745.0308.1:0,2021.GSVEN.1181762.0308.1:0):1,2021.GSVEN.856909.0121.1:0):1,(2020.GSLAZ.419255.0401.1:0,2020.GSSAR.637107.1116.1:0,2020.GSVEN.751378.1230.1:0,2021.GSCAM.833537.0118.1:0,2021.GSMOL.856897.0121.1:0):0):1,((2021.GSLOM.1133150.0303.1:31,2020.GSLOM.542227.0923.1:0):1,(2021.GSSAR.1191739.0309.1:3,2021.GSSAR.1191738.0309.1:0):1,2020.GSLOM.542443.0923.1:1,2021.GSCAM.833522.0118.1:8,(2021.GSLOM.1166103.0305.1:38,2021.GSLOM.1133168.0303.1:0):4,2020.GSLOM.542285.0923.1:0):1,(2021.GSCAM.778662.0107.1:1,2021.GSCAM.778732.0107.1:1,2021.GSCAM.1086191.0226.1:3,2021.GSCAM.778672.0107.1:3,(2021.GSCAM.1176010.0308.1:0,2021.GSCAM.778685.0107.1:0):2,2021.GSCAM.778729.0107.1:2,(2020.GSLOM.486665.0710.1:0,2021.GSCAM.1049370.0222.1:0,2021.GSCAM.1049371.0222.1:0,2021.GSCAM.1176027.0308.1:0,2021.GSCAM.778661.0107.1:0,2021.GSCAM.778680.0107.1:0,2021.GSCAM.778730.0107.1:0,2021.GSCAM.778731.0107.1:0,2021.GSCAM.778733.0107.1:0,2021.GSCAM.778734.0107.1:0):0):1,(2021.GSCAM.778659.0107.1:1,2021.GSFVG.934422.0204.1:1,(2020.GSFVG.417419.0325.1:0,2020.GSFVG.428853.0422.1:0,2020.GSFVG.428854.0422.1:0,2021.GSCAM.778673.0107.1:0,2021.GSCAM.778676.0107.1:0,2021.GSCAM.778723.0107.1:0,2021.GSCAM.778724.0107.1:0,2021.GSCAM.877012.0126.1:0,2021.GSCAM.918420.0203.1:0,2021.GSFVG.856894.0121.1:0,2021.GSSIC.856900.0121.1:0,2021.GSSIC.856901.0121.1:0):0):1,(2020.GSLOM.542232.0923.1:1,2021.GSLOM.1133167.0303.1:0):1,(2021.GSCAM.833560.0118.1:1,2020.GSLOM.542116.0923.1:1,2021.GSCAM.833563.0118.1:1,(2020.GSLOM.451307.0524.1:0,2020.GSLOM.542245.0923.1:0,2020.GSLOM.542250.0923.1:0,2020.GSLOM.542251.0923.1:0,2020.GSLOM.542255.0923.1:0,2020.GSLOM.542267.0923.1:0,2020.GSLOM.542277.0923.1:0,2020.GSLOM.542331.0923.1:0,2021.GSCAM.833543.0118.1:0,2021.GSCAM.833547.0118.1:0):0):1,(2021.GSCAM.1197004.0310.1:7,(2020.GSLOM.542295.0923.1:0,2020.GSLOM.542307.0923.1:0,2020.GSLOM.542342.0923.1:0,2020.GSLOM.542369.0923.1:0):0):1,((2021.GSCAM.1176004.0308.1:0,2021.GSCAM.1176011.0308.1:0,2021.GSCAM.1176029.0308.1:0,2021.GSCAM.778681.0107.1:0):1,2021.GSCAM.778669.0107.1:1,(2021.GSCAM.778660.0107.1:0,2021.GSCAM.778683.0107.1:0):0):1,(2021.GSCAM.778687.0107.1:0,2021.GSCAM.778688.0107.1:0,2021.GSCAM.918422.0203.1:0):1,(2020.GSVEN.522856.0826.1:1,2020.GSVEN.452191.0527.1:1,2020.GSVEN.452190.0527.1:0):1,(2020.TE.89540.1.4:0,2020.TE.89540.1.6:0,2020.TE.89540.1.8:0,2020.TE.89540.1.9:0):1,(2020.GSVEN.751381.1230.1:1,2020.GSVEN.751350.1230.1:0):1,(2020.TE.21400.1.12:1,(2020.TE.21400.1.10:0,2020.TE.21400.1.8:0):0):1,2020.GSVEN.751319.1230.1:1,(2021.GSSAR.1380037.0327.1:5,2020.GSLOM.542396.0923.1:0):1,(2020.GSLOM.542325.0923.1:1,2021.GSMAR.856896.0121.1:0):1,2020.TE.6021.1.13:1,((2020.GSVEN.751361.1230.1:0,2020.GSVEN.751370.1230.1:0):1,(2020.GSVEN.751360.1230.1:0,2020.GSVEN.751369.1230.1:0,2020.GSVEN.751371.1230.1:0,2020.GSVEN.751373.1230.1:0):0):1,2021.GSCAM.833545.0118.1:1,(2020.GSLOM.542203.0923.1:1,(2020.GSLOM.542174.0923.1:0,2020.GSLOM.542196.0923.1:0,2020.GSLOM.542216.0923.1:0):0):1,((2020.GSCAM.493332.0721.1:0,2020.GSCAM.514432.0817.1:0,2020.GSCAM.514751.0817.1:0):1,2021.GSCAM.1086199.0226.1:4,(2020.GSCAM.493333.0721.1:0,2021.GSCAM.778663.0107.1:0,2021.GSCAM.778664.0107.1:0,2021.GSCAM.833561.0118.1:0,2021.GSCAM.918467.0203.1:0):0):1,(2020.GSSAR.613710.1104.1:8,2021.GSCAM.837285.0118.1:6,2021.GSCAM.1086148.0226.1:2,2020.GSLOM.542414.0923.1:0):1,2021.GSLOM.1133177.0303.1:1,(2021.GSCAM.833549.0118.1:1,2021.GSCAM.1086142.0226.1:6,(2021.GSCAM.833530.0118.1:0,2021.GSCAM.833548.0118.1:0):0):1,(2021.GSLOM.855553.0121.1:1,2020.GSLOM.542149.0923.1:0):1,(2021.GSCAM.833533.0118.1:0,2021.GSCAM.833540.0118.1:0,2021.GSCAM.833565.0118.1:0):1,(2021.GSCAM.833568.0118.1:1,2021.GSCAM.876993.0126.1:0):1,(2020.GSVEN.751433.1230.1:1,(2020.GSLOM.542400.0923.1:0,2020.GSVEN.751439.1230.1:0):0):1,((2020.GSLOM.542373.0923.1:0,2020.GSLOM.542374.0923.1:0,2020.GSLOM.542390.0923.1:0):1,(2020.GSLOM.460094.0605.1:0,2020.GSLOM.542228.0923.1:0):0):1,(2020.GSVEN.751406.1230.1:1,(2020.GSVEN.492986.0720.1:0,2020.GSVEN.751397.1230.1:0):0):1,(2020.GSVEN.751375.1230.1:1,2020.GSVEN.751398.1230.1:0):1,((2021.GSVEN.1181725.0308.1:2,(2021.GSVEN.1181736.0308.1:0,2021.GSVEN.1181803.0308.1:0):0):2,2021.GSVEN.1181811.0308.1:0):1,(2021.GSSAR.1380011.0327.1:3,2020.GSSAR.613560.1104.1:0):1,2020.GSLOM.542370.0923.1:1,2021.GSCAM.876971.0126.1:1,2020.GSLOM.542163.0923.1:1,2020.GSLOM.542337.0923.1:1,2020.GSLOM.542282.0923.1:1,((2021.GSCAM.1056874.0223.1:4,2021.GSCAM.1173462.0308.1:1,2021.GSCAM.882742.0127.1:1,(2021.GSCAM.1173463.0308.1:0,2021.GSCAM.1173676.0308.1:0,2021.GSCAM.1176226.0308.1:0):0):7,2021.GSCAM.954217.0208.1:2,2020.GSVEN.636467.1113.1:0):1,(2021.GSCAM.778725.0107.1:3,2020.GSBAS.477196.0629.1:0):1,2020.GSPIE.569868.1003.1:1,2020.GSVEN.751445.1230.1:1,(2021.GSCAM.778727.0107.1:0,2021.GSCAM.876987.0126.1:0):1,(2021.GSLOM.1133157.0303.1:127,2021.GSLOM.1133188.0303.1:0):1,(2020.GSVEN.751435.1230.1:2,(2020.GSVEN.751336.1230.1:0,2020.GSVEN.751351.1230.1:0,2020.GSVEN.751365.1230.1:0,2020.GSVEN.751367.1230.1:0,2020.GSVEN.751376.1230.1:0,2020.GSVEN.751377.1230.1:0,2021.GSVEN.1181741.0308.1:0):0):1,2020.GSLOM.542360.0923.1:1,2021.GSCAM.877000.0126.1:1,2021.GSVEN.1181729.0308.1:1,2020.GSLOM.542252.0923.1:1,2021.GSVEN.1181766.0308.1:1,2020.GSVEN.751356.1230.1:1,(2020.GSLOM.542123.0923.1:0,2020.GSLOM.542128.0923.1:0):1,(2021.GSCAM.1086080.0226.1:3,2021.GSCAM.833557.0118.1:0):1,(2021.GSCAM.1176003.0308.1:3,2020.GSLOM.542298.0923.1:0):1,2020.GSLOM.542115.0923.1:1,2020.GSLOM.542395.0923.1:1,2020.GSLOM.542352.0923.1:1,2021.GSCAM.778671.0107.1:1,2020.GSLOM.542269.0923.1:1,2020.GSCAM.494771.0722.1:1,2020.GSLOM.542328.0923.1:1,2020.GSVEN.751446.1230.1:1,2020.GSVEN.496482.0724.1:1,2021.GSCAM.877009.0126.1:1,2021.GSCAM.877021.0126.1:1,(2021.GSCAM.1085032.0226.1:13,2021.GSCAM.877010.0126.1:0):1,2020.GSCAM.494756.0722.1:1,2020.GSLOM.460095.0605.1:1,2020.GSVEN.751401.1230.1:1,2020.GSLOM.542150.0923.1:1,2020.GSLOM.542355.0923.1:1,2020.GSLOM.542188.0923.1:1,2021.GSCAM.778657.0107.1:1,2020.GSVEN.751428.1230.1:1,2020.GSLOM.542274.0923.1:1,2020.GSLOM.542376.0923.1:1,2020.GSLOM.542248.0923.1:1,2021.GSVEN.1181810.0308.1:1,2020.GSLOM.542221.0923.1:1,2020.GSLOM.542280.0923.1:1,2020.GSLOM.542217.0923.1:1,(2020.GSVEN.522862.0826.1:0,2020.GSVEN.522863.0826.1:0,2020.GSVEN.522864.0826.1:0):1,2020.GSLOM.486650.0710.1:1,(2021.GSVEN.1181778.0308.1:0,2021.GSVEN.1181785.0308.1:0,2021.GSVEN.1181800.0308.1:0,2021.GSVEN.1181809.0308.1:0,2021.GSVEN.856712.0121.1:0):1,(2021.GSCAM.1086185.0226.1:0,2021.GSCAM.833526.0118.1:0,2021.GSCAM.876997.0126.1:0):1,(2020.GSLOM.542308.0923.1:0,2020.GSLOM.542347.0923.1:0):1,(2020.GSLOM.542186.0923.1:0,2021.GSLOM.779714.0108.1:0):1,(2021.GSVEN.1181732.0308.1:0,2021.GSVEN.1181786.0308.1:0):1,(2021.GSCAM.833531.0118.1:0,2021.GSCAM.833553.0118.1:0):1,2021.GSCAM.876976.0126.1:1,2021.GSCAM.876969.0126.1:1,2020.GSLOM.542208.0923.1:1,2020.GSVEN.751354.1230.1:1,2020.GSLOM.542185.0923.1:1,2020.GSVEN.751347.1230.1:1,2020.GSLOM.542275.0923.1:1,2021.GSLOM.779712.0108.1:1,2020.GSLOM.542366.0923.1:1,2021.GSCAM.877007.0126.1:1,2020.GSLOM.542304.0923.1:1,2020.GSLOM.542294.0923.1:1,2020.GSLOM.542226.0923.1:1,2021.GSCAM.877033.0126.1:1,2021.GSVEN.1064019.0224.1:1,2021.GSCAM.877032.0126.1:1,2020.GSLOM.542303.0923.1:1,2020.GSPIE.569880.1003.1:1,2020.GSVEN.751385.1230.1:1,2020.GSLOM.542234.0923.1:1,2021.GSLOM.779709.0108.1:1,2020.GSLOM.413489.0305.1:1,2020.GSVEN.751431.1230.1:1,2020.TE.33690.1.14:1,2020.GSLOM.542168.0923.1:1,2021.GSCAM.1086114.0226.1:1,2020.GSLOM.542288.0923.1:1,2020.GSVEN.751425.1230.1:1,2021.GSVEN.1181763.0308.1:1,2021.GSCAM.833570.0118.1:1,2020.GSLOM.542329.0923.1:1,2020.GSLOM.486656.0710.1:1,2020.GSLOM.542359.0923.1:1,2020.GSLOM.542335.0923.1:1,2020.GSFVG.479791.0701.1:1,2021.GSCAM.778722.0107.1:1,2020.GSLOM.542357.0923.1:1,2021.GSCAM.1176009.0308.1:1,2020.GSLOM.542340.0923.1:1,2021.GSLOM.1166096.0305.1:41,2021.GSLOM.1166108.0305.1:25,2021.GSCAM.888682.0128.1:17,(2021.GSCAM.1173370.0308.1:1,(2021.GSCAM.1173354.0308.1:0,2021.GSCAM.1173440.0308.1:0,2021.GSCAM.1173750.0308.1:0,2021.GSCAM.1176281.0308.1:0,2021.GSCAM.1176283.0308.1:0):0):15,2020.GSLOM.417446.0326.1:14,2021.GSCAM.1173538.0308.1:13,2021.GSCAM.1086144.0226.1:11,(2021.GSCAM.918412.0203.1:3,2021.GSCAM.876979.0126.1:0):11,(2021.GSCAM.1061340.0224.1:0,2021.GSCAM.1061342.0224.1:0):9,((2021.GSCAM.1086091.0226.1:5,2021.GSCAM.1185539.0309.1:4,(((2021.GSCAM.935129.0204.1:4,2021.GSCAM.935107.0204.1:3,2021.GSCAM.935118.0204.1:3,2021.GSCAM.935146.0204.1:0):3,2021.GSSAR.1180250.0308.1:0):1,((((2021.GSCAM.776940.0107.1:0,2021.GSCAM.882713.0127.1:0):1,(2021.GSCAM.1254718.0315.1:1,2021.GSCAM.1039439.0220.1:0):2,(2021.GSCAM.1039447.0220.1:0,2021.GSCAM.1173413.0308.1:0,2021.GSCAM.1176000.0308.1:0,2021.GSCAM.1176036.0308.1:0):0):1,2020.GSCAM.736851.1226.1:1,2021.GSCAM.837462.0118.1:1,(2021.GSCAM.1049403.0222.1:0,2021.GSCAM.1049404.0222.1:0,2021.GSCAM.837459.0118.1:0):0):1,2021.GSCAM.960449.0209.1:2,2021.GSCAM.1086069.0226.1:0):1,(2021.GSVEN.977245.0211.1:1,(2021.GSVEN.1260886.0316.1:0,2021.GSVEN.977188.0211.1:0):0):1,2021.GSCAM.778705.0107.1:1,2021.GSCAM.900576.0129.1:5,2021.GSCAM.1173691.0308.1:5,2021.GSCAM.776981.0107.1:4,(2021.GSCAM.1086077.0226.1:1,2021.GSCAM.882698.0127.1:0):3,2020.GSCAM.738126.1228.1:3,2021.GSCAM.1086075.0226.1:2,((2021.GSCAM.1049408.0222.1:1,2021.GSCAM.837487.0118.1:1,2021.GSCAM.882737.0127.1:0):1,2021.GSCAM.1424210.0401.1:1,(2021.GSCAM.1254827.0315.1:0,2021.GSCAM.1254841.0315.1:0):1,(2021.GSCAM.1056764.0223.1:2,(2021.GSCAM.1254821.0315.1:0,2021.GSCAM.1254822.0315.1:0):2,2021.GSCAM.1176240.0308.1:0):3,2021.GSCAM.1254742.0315.1:3,2021.GSCAM.1254864.0315.1:3,(2021.GSCAM.1185557.0309.1:0,2021.GSCAM.1254838.0315.1:0,2021.GSCAM.1254889.0315.1:0,2021.GSCAM.1254900.0315.1:0,2021.GSCAM.1254971.0315.1:0,2021.GSCAM.1424197.0401.1:0,2021.GSCAM.1424202.0401.1:0,2021.GSCAM.1424203.0401.1:0,2021.GSCAM.1424373.0401.1:0,2021.GSCAM.1424376.0401.1:0,2021.GSCAM.837300.0118.1:0,2021.GSCAM.960564.0209.1:0,2021.GSCAM.960653.0209.1:0):0):2,2021.GSCAM.1039299.0220.1:2,2021.GSCAM.776973.0107.1:2,(2020.GSVEN.751346.1230.1:0,2021.GSCAM.1039305.0220.1:0,2021.GSCAM.1039346.0220.1:0,2021.GSCAM.1039366.0220.1:0,2021.GSCAM.1039492.0220.1:0,2021.GSCAM.1039515.0220.1:0,2021.GSCAM.1049410.0222.1:0,2021.GSCAM.1056708.0223.1:0,2021.GSCAM.1176220.0308.1:0,2021.GSCAM.776974.0107.1:0,2021.GSCAM.837270.0118.1:0,2021.GSCAM.882710.0127.1:0):0):1,2021.GSCAM.1185690.0309.1:7,2021.GSCAM.1185689.0309.1:5,2021.GSCAM.1039279.0220.1:0):5,2021.GSCAM.1086153.0226.1:9,2021.GSCAM.1086138.0226.1:0):9,2021.GSCAM.1299067.0319.1:8,(2021.GSSAR.1195430.0309.1:0,2021.GSSAR.1195475.0309.1:0,2021.GSSAR.1195476.0309.1:0):8,2021.GSCAM.1086182.0226.1:8,2021.GSCAM.833524.0118.1:8,2021.GSCAM.1359229.0325.1:7,2020.GSBAS.649784.1123.1:7,2021.GSCAM.1173962.0308.1:7,2021.GSCAM.1173792.0308.1:7,2021.GSCAM.882726.0127.1:7,2021.GSCAM.833528.0118.1:7,2021.GSCAM.833534.0118.1:7,2021.GSVEN.856719.0121.1:7,2021.GSLOM.1133178.0303.1:6,2021.GSCAM.1088052.0226.1:6,(2021.GSCAM.1061107.0224.1:3,2021.GSCAM.1085184.0226.1:0):6,2021.GSCAM.882712.0127.1:6,2021.GSCAM.1039498.0220.1:6,((2021.GSCAM.918465.0203.1:2,(2021.GSCAM.918459.0203.1:0,2021.GSCAM.918464.0203.1:0,2021.GSCAM.918466.0203.1:0):0):5,(2021.GSCAM.775244.0107.1:4,2020.GSCAM.493213.0721.1:0):4,2020.GSCAM.494774.0722.1:3,2021.GSCAM.775243.0107.1:3,2020.GSCAM.494776.0722.1:2,(2021.GSCAM.918473.0203.1:2,2020.GSCAM.494763.0722.1:0):2,2021.GSCAM.775257.0107.1:2,2020.GSCAM.494762.0722.1:1,2020.GSCAM.494775.0722.1:1,2020.GSCAM.493197.0721.1:32,2021.GSCAM.775240.0107.1:30,2021.GSCAM.1086095.0226.1:20,2021.GSCAM.775239.0107.1:19,2021.GSCAM.1086171.0226.1:14,2021.GSCAM.935131.0204.1:8,2021.GSCAM.775246.0107.1:6,2021.GSCAM.775261.0107.1:0):6,2021.GSCAM.1086140.0226.1:6,2020.GSLOM.417445.0326.1:6,2021.GSCAM.1096597.0228.1:5,2021.GSCAM.1074622.0225.1:5,2021.GSCAM.1299017.0319.1:5,2021.GSCAM.1096611.0228.1:5,2021.GSCAM.1096605.0228.1:5,2021.GSCAM.1173594.0308.1:5,2021.GSCAM.1176169.0308.1:5,2021.GSCAM.1299043.0319.1:5,2021.GSCAM.1167450.0305.1:5,(((((2021.GSCAM.900659.0129.1:0,2021.GSCAM.900660.0129.1:0):1,(2021.GSCAM.900600.0129.1:0,2021.GSCAM.900653.0129.1:0):0):1,2021.GSCAM.900592.0129.1:6,2021.GSCAM.900603.0129.1:0):2,((2021.GSCAM.900629.0129.1:0,2021.GSCAM.960613.0209.1:0):1,2021.GSCAM.900680.0129.1:0):2,(2021.GSCAM.960488.0209.1:1,2021.GSCAM.1049434.0222.1:1,2021.GSCAM.1049448.0222.1:1,(2021.GSCAM.1061261.0224.1:0,2021.GSCAM.1185555.0309.1:0):3,2020.GSLAZ.718264.1221.1:3,((2021.GSCAM.900601.0129.1:0,2021.GSCAM.900656.0129.1:0):1,2021.GSCAM.900655.0129.1:0):3,(2021.GSCAM.882677.0127.1:2,(2021.GSCAM.1049357.0222.1:0,2021.GSCAM.1049358.0222.1:0):2,2021.GSCAM.882676.0127.1:2,2021.GSCAM.882678.0127.1:0):2,(2021.GSCAM.1049440.0222.1:0,2021.GSCAM.960487.0209.1:0,2021.GSCAM.960512.0209.1:0,2021.GSCAM.960602.0209.1:0):0):1,(2021.GSCAM.960453.0209.1:0,2021.GSCAM.960509.0209.1:0):0):4,(((2020.GSVEN.747486.1230.1:0,2020.GSVEN.747487.1230.1:0,2020.GSVEN.747488.1230.1:0):2,(2021.GSCAM.1196931.0310.1:0,2021.GSCAM.1254729.0315.1:0):2,2021.GSCAM.1196941.0310.1:2,2021.GSCAM.900658.0129.1:1,2021.GSCAM.1173784.0308.1:9,(2021.GSCAM.900602.0129.1:0,2021.GSCAM.900657.0129.1:0,2021.GSCAM.960577.0209.1:0):0):3,2021.TE.8600.1.67:3,2021.GSTAA.1048823.0222.1:12,2021.GSVEN.977180.0211.1:10,2021.GSCAM.882696.0127.1:9,2021.GSCAM.1197028.0310.1:8,(2021.GSCAM.1085109.0226.1:1,2021.GSCAM.1085128.0226.1:0):7,2021.GSCAM.1061166.0224.1:6,2021.GSCAM.1424333.0401.1:6,2021.GSLAZ.965130.0210.1:5,2021.GSFVG.1109617.0301.1:5,(2021.GSFVG.1109608.0301.1:4,2021.GSVEN.977234.0211.1:2,2021.GSVEN.1260868.0316.1:0):5,2020.GSCAM.738127.1228.1:5,(2021.GSCAM.1173650.0308.1:2,2021.GSCAM.1173617.0308.1:0):4,(2021.GSVEN.1260909.0316.1:2,2021.GSVEN.977238.0211.1:0):4,2021.GSLAZ.1210499.0311.1:0):4,(2021.GSCAM.1061327.0224.1:1,2021.GSCAM.1061389.0224.1:0):6,2021.GSCAM.1086194.0226.1:0):5,2021.GSCAM.1085206.0226.1:5,2021.GSCAM.1086173.0226.1:5,2021.GSCAM.833567.0118.1:5,2021.GSLOM.780412.0108.1:5,2021.GSCAM.833532.0118.1:5,2021.GSLOM.882896.0127.1:5,2021.GSCAM.1086082.0226.1:4,2021.GSTAA.1110326.0301.1:4,(2021.GSCAM.1166251.0305.1:4,(2021.GSCAM.1229211.0312.1:4,2021.GSCAM.1229318.0312.1:0):4,2021.GSCAM.1299103.0319.1:3,2021.GSCAM.1299045.0319.1:0):4,(2021.GSCAM.1299019.0319.1:4,2021.GSCAM.1082507.0226.1:4,2021.GSCAM.1167466.0305.1:3,2021.GSCAM.1299025.0319.1:0):4,(2020.GSBAS.477199.0629.1:0,2020.GSBAS.477200.0629.1:0,2020.GSBAS.477201.0629.1:0,2020.GSCAM.492184.0720.1:0,2020.GSFVG.417418.0325.1:0,2020.GSFVG.417421.0325.1:0,2020.GSFVG.417423.0325.1:0,2020.GSFVG.479616.0630.1:0,2020.GSFVG.479617.0630.1:0,2020.GSLAZ.417921.0327.1:0,2020.GSLAZ.417923.0327.1:0,2020.GSLAZ.419254.0401.1:0,2020.GSLAZ.424342.0412.1:0,2020.GSLAZ.424344.0412.1:0,2020.GSLAZ.451303.0524.1:0,2020.GSLOM.412973.0301.1:0,2020.GSLOM.417447.0326.1:0,2020.GSLOM.451306.0524.1:0,2020.GSLOM.451308.0524.1:0,2020.GSLOM.451309.0524.1:0,2020.GSLOM.460082.0605.1:0,2020.GSLOM.460084.0605.1:0,2020.GSLOM.460085.0605.1:0,2020.GSLOM.460086.0605.1:0,2020.GSLOM.460087.0605.1:0,2020.GSLOM.460088.0605.1:0,2020.GSLOM.460090.0605.1:0,2020.GSLOM.460091.0605.1:0,2020.GSLOM.460092.0605.1:0,2020.GSLOM.460093.0605.1:0,2020.GSLOM.486646.0710.1:0,2020.GSLOM.486647.0710.1:0,2020.GSLOM.486651.0710.1:0,2020.GSLOM.486652.0710.1:0,2020.GSLOM.486653.0710.1:0,2020.GSLOM.486655.0710.1:0,2020.GSLOM.486658.0710.1:0,2020.GSLOM.486659.0710.1:0,2020.GSLOM.486660.0710.1:0,2020.GSLOM.486664.0710.1:0,2020.GSLOM.542102.0923.1:0,2020.GSLOM.542104.0923.1:0,2020.GSLOM.542107.0923.1:0,2020.GSLOM.542114.0923.1:0,2020.GSLOM.542124.0923.1:0,2020.GSLOM.542126.0923.1:0,2020.GSLOM.542127.0923.1:0,2020.GSLOM.542132.0923.1:0,2020.GSLOM.542133.0923.1:0,2020.GSLOM.542142.0923.1:0,2020.GSLOM.542151.0923.1:0,2020.GSLOM.542153.0923.1:0,2020.GSLOM.542159.0923.1:0,2020.GSLOM.542164.0923.1:0,2020.GSLOM.542165.0923.1:0,2020.GSLOM.542167.0923.1:0,2020.GSLOM.542169.0923.1:0,2020.GSLOM.542171.0923.1:0,2020.GSLOM.542176.0923.1:0,2020.GSLOM.542181.0923.1:0,2020.GSLOM.542183.0923.1:0,2020.GSLOM.542189.0923.1:0,2020.GSLOM.542190.0923.1:0,2020.GSLOM.542192.0923.1:0,2020.GSLOM.542197.0923.1:0,2020.GSLOM.542202.0923.1:0,2020.GSLOM.542204.0923.1:0,2020.GSLOM.542205.0923.1:0,2020.GSLOM.542213.0923.1:0,2020.GSLOM.542220.0923.1:0,2020.GSLOM.542222.0923.1:0,2020.GSLOM.542223.0923.1:0,2020.GSLOM.542224.0923.1:0,2020.GSLOM.542225.0923.1:0,2020.GSLOM.542229.0923.1:0,2020.GSLOM.542230.0923.1:0,2020.GSLOM.542231.0923.1:0,2020.GSLOM.542233.0923.1:0,2020.GSLOM.542239.0923.1:0,2020.GSLOM.542240.0923.1:0,2020.GSLOM.542243.0923.1:0,2020.GSLOM.542247.0923.1:0,2020.GSLOM.542253.0923.1:0,2020.GSLOM.542257.0923.1:0,2020.GSLOM.542260.0923.1:0,2020.GSLOM.542261.0923.1:0,2020.GSLOM.542264.0923.1:0,2020.GSLOM.542268.0923.1:0,2020.GSLOM.542276.0923.1:0,2020.GSLOM.542278.0923.1:0,2020.GSLOM.542284.0923.1:0,2020.GSLOM.542290.0923.1:0,2020.GSLOM.542291.0923.1:0,2020.GSLOM.542292.0923.1:0,2020.GSLOM.542296.0923.1:0,2020.GSLOM.542299.0923.1:0,2020.GSLOM.542300.0923.1:0,2020.GSLOM.542301.0923.1:0,2020.GSLOM.542302.0923.1:0,2020.GSLOM.542305.0923.1:0,2020.GSLOM.542309.0923.1:0,2020.GSLOM.542310.0923.1:0,2020.GSLOM.542312.0923.1:0,2020.GSLOM.542313.0923.1:0,2020.GSLOM.542315.0923.1:0,2020.GSLOM.542316.0923.1:0,2020.GSLOM.542320.0923.1:0,2020.GSLOM.542322.0923.1:0,2020.GSLOM.542324.0923.1:0,2020.GSLOM.542327.0923.1:0,2020.GSLOM.542330.0923.1:0,2020.GSLOM.542333.0923.1:0,2020.GSLOM.542334.0923.1:0,2020.GSLOM.542338.0923.1:0,2020.GSLOM.542341.0923.1:0,2020.GSLOM.542343.0923.1:0,2020.GSLOM.542350.0923.1:0,2020.GSLOM.542351.0923.1:0,2020.GSLOM.542365.0923.1:0,2020.GSLOM.542375.0923.1:0,2020.GSLOM.542381.0923.1:0,2020.GSLOM.542382.0923.1:0,2020.GSLOM.542391.0923.1:0,2020.GSLOM.542393.0923.1:0,2020.GSLOM.542397.0923.1:0,2020.GSLOM.542398.0923.1:0,2020.GSLOM.542399.0923.1:0,2020.GSLOM.542412.0923.1:0,2020.GSLOM.542413.0923.1:0,2020.GSLOM.542416.0923.1:0,2020.GSLOM.542417.0923.1:0,2020.GSLOM.542419.0923.1:0,2020.GSLOM.542423.0923.1:0,2020.GSLOM.542425.0923.1:0,2020.GSLOM.542429.0923.1:0,2020.GSLOM.542434.0923.1:0,2020.GSLOM.542435.0923.1:0,2020.GSLOM.542442.0923.1:0,2020.GSPIE.569867.1003.1:0,2020.GSPIE.569875.1003.1:0,2020.GSPIE.569886.1003.1:0,2020.GSSAR.637109.1116.1:0,2020.GSTAA.457700.0602.1:0,2020.GSVEN.422438.0410.1:0,2020.GSVEN.452184.0527.1:0,2020.GSVEN.452185.0527.1:0,2020.GSVEN.492982.0720.1:0,2020.GSVEN.492984.0720.1:0,2020.GSVEN.492985.0720.1:0,2020.GSVEN.522866.0826.1:0,2020.GSVEN.636468.1113.1:0,2020.GSVEN.751330.1230.1:0,2020.GSVEN.751357.1230.1:0,2020.GSVEN.751358.1230.1:0,2020.GSVEN.751368.1230.1:0,2020.GSVEN.751372.1230.1:0,2020.GSVEN.751374.1230.1:0,2020.GSVEN.751380.1230.1:0,2020.GSVEN.751383.1230.1:0,2020.GSVEN.751384.1230.1:0,2020.GSVEN.751386.1230.1:0,2020.GSVEN.751394.1230.1:0,2020.GSVEN.751400.1230.1:0,2020.GSVEN.751407.1230.1:0,2020.GSVEN.751410.1230.1:0,2020.GSVEN.751414.1230.1:0,2020.GSVEN.751415.1230.1:0,2020.GSVEN.751416.1230.1:0,2020.GSVEN.751418.1230.1:0,2020.GSVEN.751424.1230.1:0,2020.GSVEN.751426.1230.1:0,2020.GSVEN.751427.1230.1:0,2020.GSVEN.751429.1230.1:0,2020.GSVEN.751441.1230.1:0,2020.GSVEN.751442.1230.1:0,2020.GSVEN.751443.1230.1:0,2020.GSVEN.751444.1230.1:0,2020.TE.33690.1.8:0,2020.TE.89540.1.10:0,2020.TE.89540.1.11:0,2020.TE.89540.1.12:0,2020.TE.89540.1.13:0,2020.TE.89540.1.2:0,2020.TE.89540.1.3:0,2020.TE.89540.1.7:0,2020.TE.9044.1.4:0,2021.GSCAM.1086058.0226.1:0,2021.GSCAM.1086122.0226.1:0,2021.GSCAM.1086145.0226.1:0,2021.GSCAM.1086175.0226.1:0,2021.GSCAM.1176002.0308.1:0,2021.GSCAM.1176008.0308.1:0,2021.GSCAM.1176026.0308.1:0,2021.GSCAM.778653.0107.1:0,2021.GSCAM.778658.0107.1:0,2021.GSCAM.778686.0107.1:0,2021.GSCAM.778689.0107.1:0,2021.GSCAM.778690.0107.1:0,2021.GSCAM.833525.0118.1:0,2021.GSCAM.833538.0118.1:0,2021.GSCAM.833542.0118.1:0,2021.GSCAM.833546.0118.1:0,2021.GSCAM.833552.0118.1:0,2021.GSCAM.833554.0118.1:0,2021.GSCAM.833555.0118.1:0,2021.GSCAM.833556.0118.1:0,2021.GSCAM.833558.0118.1:0,2021.GSCAM.833562.0118.1:0,2021.GSCAM.833564.0118.1:0,2021.GSCAM.833566.0118.1:0,2021.GSCAM.833569.0118.1:0,2021.GSCAM.856891.0121.1:0,2021.GSCAM.876042.0126.1:0,2021.GSCAM.876043.0126.1:0,2021.GSCAM.876970.0126.1:0,2021.GSCAM.876973.0126.1:0,2021.GSCAM.876975.0126.1:0,2021.GSCAM.876977.0126.1:0,2021.GSCAM.876978.0126.1:0,2021.GSCAM.876980.0126.1:0,2021.GSCAM.876981.0126.1:0,2021.GSCAM.876982.0126.1:0,2021.GSCAM.876983.0126.1:0,2021.GSCAM.876984.0126.1:0,2021.GSCAM.876986.0126.1:0,2021.GSCAM.876988.0126.1:0,2021.GSCAM.876989.0126.1:0,2021.GSCAM.876990.0126.1:0,2021.GSCAM.876992.0126.1:0,2021.GSCAM.876994.0126.1:0,2021.GSCAM.876995.0126.1:0,2021.GSCAM.876999.0126.1:0,2021.GSCAM.877015.0126.1:0,2021.GSCAM.877017.0126.1:0,2021.GSCAM.877020.0126.1:0,2021.GSCAM.877022.0126.1:0,2021.GSCAM.877025.0126.1:0,2021.GSCAM.877026.0126.1:0,2021.GSCAM.877027.0126.1:0,2021.GSCAM.877030.0126.1:0,2021.GSCAM.877031.0126.1:0,2021.GSCAM.877034.0126.1:0,2021.GSCAM.877036.0126.1:0,2021.GSCAM.882735.0127.1:0,2021.GSCAM.887507.0128.1:0,2021.GSCAM.894218.0129.1:0,2021.GSCAM.918128.0203.1:0,2021.GSCAM.918413.0203.1:0,2021.GSCAM.918415.0203.1:0,2021.GSCAM.918416.0203.1:0,2021.GSFVG.934421.0204.1:0,2021.GSLAZ.856876.0121.1:0,2021.GSLAZ.856878.0121.1:0,2021.GSLOM.780378.0108.1:0,2021.GSLOM.855550.0121.1:0,2021.GSLOM.882883.0127.1:0,2021.GSLOM.934423.0204.1:0,2021.GSMAR.855552.0121.1:0,2021.GSMOL.856881.0121.1:0,2021.GSPIE.856899.0121.1:0,2021.GSUMB.1020163.0218.1:0,2021.GSUMB.1020170.0218.1:0,2021.GSVEN.1064024.0224.1:0,2021.GSVEN.1181727.0308.1:0,2021.GSVEN.1181735.0308.1:0,2021.GSVEN.1181740.0308.1:0,2021.GSVEN.1181746.0308.1:0,2021.GSVEN.1181750.0308.1:0,2021.GSVEN.1181757.0308.1:0,2021.GSVEN.1181758.0308.1:0,2021.GSVEN.1181759.0308.1:0,2021.GSVEN.1181760.0308.1:0,2021.GSVEN.1181780.0308.1:0,2021.GSVEN.1181781.0308.1:0,2021.GSVEN.1181787.0308.1:0,2021.GSVEN.1181791.0308.1:0,2021.GSVEN.1181798.0308.1:0,2021.GSVEN.1181806.0308.1:0,2021.GSVEN.1181807.0308.1:0,2021.GSVEN.1181813.0308.1:0,2021.GSVEN.1181814.0308.1:0,2021.GSVEN.1181816.0308.1:0,2021.GSVEN.1181817.0308.1:0,2021.GSVEN.1260892.0316.1:0,2021.GSVEN.856718.0121.1:0):0):4,2021.GSCAM.1359205.0325.1:4,(2021.GSCAM.1169323.0306.1:3,2021.GSCAM.1166517.0305.1:0):3,2021.GSCAM.1359430.0325.1:3,2021.GSCAM.1096580.0228.1:3,2021.GSCAM.1299020.0319.1:0):3,2021.GSCAM.1229907.0312.1:2,(2021.GSCAM.1219058.0311.1:0,2021.GSCAM.1219061.0311.1:0,2021.GSCAM.1219087.0311.1:0,2021.GSCAM.1219118.0311.1:0):0):1,2021.GSCAM.1096588.0228.1:9,2021.GSCAM.1299028.0319.1:7,2021.GSCAM.1299023.0319.1:5,(2021.GSCAM.1299014.0319.1:4,2021.GSSAR.1302427.0320.1:4,((2021.GSCAM.1229362.0312.1:2,2021.GSCAM.1229588.0312.1:0):1,2021.GSCAM.1229235.0312.1:0):3,2021.GSCAM.1219067.0311.1:3,2021.GSCAM.1229195.0312.1:3,2021.GSCAM.1219123.0311.1:3,((2021.GSCAM.1169389.0306.1:4,2021.GSCAM.1169350.0306.1:0):2,2021.GSCAM.1169342.0306.1:0):3,(2021.GSCAM.1157994.0304.1:6,2021.GSCAM.1299033.0319.1:6,2021.GSCAM.1080666.0225.1:6,((2021.GSCAM.1229798.0312.1:5,2021.GSCAM.1169352.0306.1:0):3,(2021.GSCAM.1169388.0306.1:2,2021.GSCAM.1169395.0306.1:3,2021.GSCAM.1169383.0306.1:3,2021.GSCAM.1169348.0306.1:0):2,2021.GSCAM.1169354.0306.1:0):4,(2021.GSCAM.1169353.0306.1:3,2021.GSCAM.1169406.0306.1:3,(2021.GSCAM.1169368.0306.1:4,2021.GSCAM.1169366.0306.1:0):2,2021.GSCAM.1169356.0306.1:2,(2021.GSCAM.1169363.0306.1:4,2021.GSCAM.1169351.0306.1:0):2,2021.GSCAM.1229695.0312.1:4,2021.GSCAM.1169369.0306.1:0):3,2021.GSCAM.1229593.0312.1:3,2021.GSCAM.1229348.0312.1:0):2,((2021.GSCAM.1169361.0306.1:3,2021.GSCAM.1219095.0311.1:0):2,2021.GSCAM.1229839.0312.1:0):2,2021.GSCAM.1219092.0311.1:1,2021.GSCAM.1299054.0319.1:7,2021.GSCAM.1219091.0311.1:6,2021.GSCAM.1080658.0225.1:5,(2021.GSCAM.1219090.0311.1:0,2021.GSCAM.1219122.0311.1:0):0):4,2021.GSCAM.1219059.0311.1:0):4,(2021.GSCAM.1088061.0226.1:4,2021.GSCAM.1299046.0319.1:2,2021.GSCAM.1082510.0226.1:0):4,((2021.GSCAM.1158011.0304.1:2,2021.GSCAM.1080670.0225.1:0):4,2021.GSCAM.1080655.0225.1:0):4,2021.GSCAM.1166454.0305.1:4,2021.GSSAR.1302432.0320.1:3,2021.GSCAM.1082501.0226.1:0);
```
